# Bibliometric analysis of emerging trends and research foci in brainstem tumor field over thirty years (1992-2023)

**DOI:** 10.1101/2023.09.16.23295661

**Authors:** Yibo Geng, Luyang Xie, Jinping Li, Yang Wang, Xiong Li

**Author notes:** Yibo Geng and Luyang Xie contributed equally to this work. Corresponding author Xiong Li, Department of Neurosurgery, Beijing Chaoyang Hospital, Capital Medical University, No.8, South Road of Workers Stadium, Chaoyang District, Beijing, 100020, China.

## Abstract

**Background:** Over the past several decades, numerous articles have been published on brainstem tumors. However, there has been limited bibliometric analysis in this field. Therefore, we conducted a bibliometric analysis to elucidate the evolution and current status of brainstem tumor research.

**Methods:** We retrieved 5,927 studies published in English between 1992 and 2023 from the Web of Science Core Collection database. We employed bibliometric tools and VOSviewer to conduct the analysis.

**Results:** We identified and included a total of 5,927 publications for further analysis. The number of annual publications has exhibited steady growth over time. The United States accounted for the highest number of publications and total citations. The St. Jude Children’s Research Hospital emerged as the most productive institution, while the Journal of Neurosurgery was the leading journal in terms of publication output. Among individual researchers, Liwei Zhang had the highest number of publications, while Eric Bouffet received the most citations in this field. The study titled "Somatic Histone H3 Alterations in Pediatric Diffuse Intrinsic Pontine Gliomas and Non-brainstem Glioblastomas" stood out as the most cited work in this field. Keyword analysis revealed that immune therapy and epigenetic research are the focal points of this field.

**Conclusion:** Our bibliometric analysis underscores the enduring significance of brainstem tumors in the realm of neuro-oncology research. The field’s hotspots have transitioned from surgery and radiochemotherapy to investigating epigenetic mechanisms and immune therapy.

## Supplemental Material 1 for "Bibliometric analysis of emerging trends and research foci in brainstem tumor field over thirty years (1992-2023)": savedrecs (7).txt (part 1 of 4)

```
FN Clarivate Analytics Web of Science
VR 1.0
PT J
AU Waldmann, J
   Fendrich, V
   Holler, J
   Buchholz, M
   Heinmoller, E
   Langer, P
   Ramaswamy, A
   Samans, B
   Walz, MK
   Rothmund, M
   Bartsch, DK
   Slater, EP
AF Waldmann, Jens
   Fendrich, Volker
   Holler, Julia
   Buchholz, Malte
   Heinmoeller, Ernst
   Langer, Peter
   Ramaswamy, Annette
   Samans, Birgit
   Walz, Martin K.
   Rothmund, Matthias
   Bartsch, Detlef K.
   Slater, Emily P.
TI Microarray analysis reveals differential expression of benign and
   malignant pheochromocytoma
SO ENDOCRINE-RELATED CANCER
LA English
DT Article
ID SECONDARY HYPERTENSION; LASER MICRODISSECTION; GENE; METASTASIS;
   DIAGNOSIS; IDENTIFICATION; MUTATIONS; INSIGHTS; HYPOXIA; MARKER
AB The diagnosis of a malignant pheochromocytoma (PC) can only be established by the presence of distant metastases, but a subset of apparently benign PCs develop metastases. We have employed a microarray analysis to identify a typical gene expression profile which distinguishes malignant from benign PC. Total RNA was isolated from fresh-frozen tissue of five benign and five malignant PCs. The reference consisted of laser microdissected tissue from normal adrenal medulla. After generating Cy3- and Cy5-fluorescently labeled cDNAs, F-chips containing 11 540 spots were hybridized. Data were analyzed with the IMAGENE 3.0 software. Gene expression levels were validated by real-time (RT)-PCR and immunohistochemistry (IHC). The analysis revealed a more than twofold difference in expression between benign and malignant PCs in 132 genes: 19 were up-regulated and 113 were down-regulated. Expression differences of six genes (calsequestrin, NNAT, neurogranin, secreted protein acidic and rich in cysteine (SPARC), EGR2, and MAOB) were confirmed by RT-PCR in 25 PCs. IHC for calsequestrin revealed an overexpression in malignant PCs (7/10 vs 1/10, P=0.03). Comparative analysis by microarray of all ten PCs (benign/malignant) versus normal adrenal medulla revealed a more than twofold expression difference in 455/539 and 491/671 genes respectively. Several of these genes are known to participate on adrenal tumorigenesis, potential tumor suppressor genes, and oncogenes. Comprehensive gene expression analysis of malignant and benign PCs revealed different gene profiles, which could be used to discriminate between malignant and benign PCs. Based on these findings, the strategy for further follow-up and treatment could be modified accordingly. Endocrine-Related Cancer (2010) 17 743-756
C1 [Waldmann, Jens; Fendrich, Volker; Langer, Peter; Rothmund, Matthias; Bartsch, Detlef K.; Slater, Emily P.] Univ Marburg, Dept Surg, D-35043 Marburg, Germany.
   [Buchholz, Malte] Univ Marburg, Div Gastroenterol, D-35043 Marburg, Germany.
   [Heinmoeller, Ernst] Klinkum Kassel, Dept Pathol, D-34125 Kassel, Germany.
   [Ramaswamy, Annette] Univ Marburg, Dept Pathol, D-35043 Marburg, Germany.
   [Samans, Birgit] Univ Marburg, Inst Mol Biol & Tumor Res, D-35037 Marburg, Germany.
   [Holler, Julia] Univ Giessen, Dept Surg, D-35392 Giessen, Germany.
   [Walz, Martin K.] Kliniken Essen Mitte, Dept Surg, Ctr Minimally Invas Surg, D-45136 Essen, Germany.
C3 Philipps University Marburg; Philipps University Marburg; Klinikum
   Kassel; Philipps University Marburg; Philipps University Marburg; Justus
   Liebig University Giessen; Kliniken Essen-Mitte
RP Waldmann, J (通讯作者)，Univ Marburg, Dept Surg, Baldingerstr, D-35043 Marburg, Germany.
EM jwaldman@med.uni-marburg.de
RI Walz, Martin/AHE-7790-2022
CR Agathanggelou A, 2003, CANCER RES, V63, P5344
   Amar L, 2005, J CLIN ENDOCR METAB, V90, P2110, DOI 10.1210/jc.2004-1398
   Anouar Y, 2006, ANN NY ACAD SCI, V1073, P533, DOI 10.1196/annals.1353.057
   BEARD CM, 1983, MAYO CLIN PROC, V58, P802
   Brabletz T, 2005, CELLS TISSUES ORGANS, V179, P56, DOI 10.1159/000084509
   Brouwers FM, 2006, ANN NY ACAD SCI, V1073, P541, DOI 10.1196/annals.1353.058
   Chlenski A, 2006, INT J CANCER, V118, P310, DOI 10.1002/ijc.21357
   Chlenski A, 2002, CANCER RES, V62, P7357
   CUSCHIERI A, 1969, BRIT J SURG, V56, P822, DOI 10.1002/bjs.1800561106
   Dahia PLM, 2005, PLOS GENET, V1, P72, DOI 10.1371/journal.pgen.0010008
   Dannenberg H, 2000, AM J PATHOL, V157, P353, DOI 10.1016/S0002-9440(10)64547-6
   Eisenhofer G, 2004, ENDOCR-RELAT CANCER, V11, P423, DOI 10.1677/erc.1.00829
   Eisenhofer G, 2004, ENDOCR-RELAT CANCER, V11, P897, DOI 10.1677/erc.1.00838
   Elkahloun AG, 2006, ANN NY ACAD SCI, V1073, P290, DOI 10.1196/annals.1353.033
   GELFMAN NA, 1964, YALE J BIOL MED, V37, P31
   Gimenez-Roqueplo AP, 2003, CANCER RES, V63, P5615
   Heinmoller E, 2003, PATHOL RES PRACT, V199, P363, DOI 10.1078/0344-0338-00432
   Higashi M, 2007, J PEDIAT HEMATOL ONC, V29, P551, DOI 10.1097/MPH.0b013e3181256b7b
   Imoto I, 2006, CANCER RES, V66, P4617, DOI 10.1158/0008-5472.CAN-05-4437
   Ishikawa N, 2006, CANCER SCI, V97, P737, DOI 10.1111/j.1349-7006.2006.00258.x
   Jarvelainen H, 2001, Duodecim, V117, P2045
   Khorram-Manesh A, 2005, J INTERN MED, V258, P55, DOI 10.1111/j.1365-2796.2005.01504.x
   Khorram-Manesh A, 2004, EJSO, V30, P556, DOI 10.1016/j.ejso.2004.03.006
   Kim KI, 2006, MOL CELLS, V22, P247
   Kvetnansky R, 1995, ANN NY ACAD SCI, V771, P131, DOI 10.1111/j.1749-6632.1995.tb44676.x
   Livak KJ, 2001, METHODS, V25, P402, DOI 10.1006/meth.2001.1262
   Masterson GR, 1998, BRIT J ANAESTH, V81, P308, DOI 10.1093/bja/81.3.308
   McNeil AR, 2000, AUST NZ J MED, V30, P648, DOI 10.1111/j.1445-5994.2000.tb04358.x
   MELICOW MM, 1977, CANCER, V40, P1987, DOI 10.1002/1097-0142(197711)40:5<1987::AID-CNCR2820400502>3.0.CO;2-R
   Nakamura E, 2006, ENDOCR PATHOL, V17, P97, DOI 10.1385/EP:17:2:97
   Neumann HPH, 2002, NEW ENGL J MED, V346, P1459, DOI 10.1056/NEJMoa020152
   Niyaz Y, 2005, METH MOLEC MED, V114, P1
   Omura M, 2004, HYPERTENS RES, V27, P193, DOI 10.1291/hypres.27.193
   Pacak K, 2001, ANN INTERN MED, V134, P315, DOI 10.7326/0003-4819-134-4-200102200-00016
   PLATTS JK, 1995, J ROY COLL PHYS LOND, V29, P299
   Powers JF, 2007, NEUROSCIENCE, V147, P928, DOI 10.1016/j.neuroscience.2007.05.008
   PROYE C, 1992, J ENDOCRINOL INVEST, V15, P651, DOI 10.1007/BF03345810
   REMINE WH, 1974, ANN SURG, V179, P740, DOI 10.1097/00000658-197405000-00029
   Safford SD, 2003, SURGERY, V134, P956, DOI 10.1016/S0039-6060(03)00426-4
   SINCLAIR AM, 1987, ARCH INTERN MED, V147, P1289, DOI 10.1001/archinte.147.7.1289
   Sturn A, 2002, BIOINFORMATICS, V18, P207, DOI 10.1093/bioinformatics/18.1.207
   Tajiri T, 2003, CLIN CANCER RES, V9, P3345
   TANAKA S, 1993, INTERNAL MED, V32, P789, DOI 10.2169/internalmedicine.32.789
   Thouennon E, 2007, J CLIN ENDOCR METAB, V92, P4865, DOI 10.1210/jc.2007-1253
   Waldmann J, 2008, BRIT J CANCER, V99, P1900, DOI 10.1038/sj.bjc.6604755
   Yang YH, 2002, NUCLEIC ACIDS RES, V30, DOI 10.1093/nar/30.4.e15
   Yoshida S, 2001, ARCH ORTHOP TRAUM SU, V121, P598, DOI 10.1007/s004020100305
NR 47
TC 21
Z9 28
U1 0
U2 1
PU BIOSCIENTIFICA LTD
PI BRISTOL
PA STARLING HOUSE, 1600 BRISTOL PARKWAY N, BRISTOL, ENGLAND
SN 1351-0088
EI 1479-6821
J9 ENDOCR-RELAT CANCER
JI Endocr.-Relat. Cancer
PD SEP
PY 2010
VL 17
IS 3
BP 743
EP 756
DI 10.1677/ERC-09-0118
PG 14
WC Oncology; Endocrinology & Metabolism
WE Science Citation Index Expanded (SCI-EXPANDED)
SC Oncology; Endocrinology & Metabolism
GA 657VE
UT WOS:000282445100022
PM 20562231
OA Bronze
DA 2023-08-27
ER

PT J
AU Fujita, T
   Ogasawara, Y
   Doihara, H
AF Fujita, Takeo
   Ogasawara, Yutaka
   Doihara, Hiroyoshi
TI Solitary cranial metastasis of thyroid carcinoma 13 years after primary
   surgery: Report of a case
SO SURGERY TODAY
LA English
DT Article
DE Thyroid cancer; Follicular thyroid carcinoma; Cranial metastasis
ID BRAIN METASTASES; PAPILLARY CARCINOMA; CANCER
AB Thyroid cancers rarely metastasize to the brain: the incidence of brain metastasis of differential thyroid carcinomas has been reported at only 0.69%-1.3%. We report a case of a solitary brain metastasis from thyroid follicular carcinoma found 13 years after primary surgery. A 73-year-old woman was admitted to our hospital for investigation of headaches, double vision, and facial nerve palsy, 13 years after a subtotal thyroidectomy for thyroid follicular carcinoma. Magnetic resonance imaging (MRI) showed a solitary mass in the midbrain associated with a focal osteolytic lesion of the temporal bone. Further radiological examinations revealed no other mass lesion. After making a provisional preoperative diagnosis of a primary brain tumor, we performed subtotal removal of the tumor. Histopathological examination confirmed metastasis of thyroid follicular carcinoma. Thus, the patient underwent completion thyroidectomy followed by internal radiotherapy. She has remained well in the 4 years since her operation, without any signs of further recurrence.
C1 [Fujita, Takeo; Ogasawara, Yutaka; Doihara, Hiroyoshi] Okayama Univ, Sch Med, Dept Canc & Thorac Surg, Okayama 7008558, Japan.
C3 Okayama University
RP Fujita, T (通讯作者)，Okayama Univ, Sch Med, Dept Canc & Thorac Surg, 2-5-1 Shikata Cho, Okayama 7008558, Japan.
CR Altman KW, 1997, J LARYNGOL OTOL, V111, P647, DOI 10.1017/S0022215100138216
   CASALS MMC, 1995, THYROID, V5, P217, DOI 10.1089/thy.1995.5.217
   Chiu AC, 1997, J CLIN ENDOCR METAB, V82, P3637, DOI 10.1210/jc.82.11.3637
   FRAZELL EL, 1958, CANCER, V11, P895, DOI 10.1002/1097-0142(195809/10)11:5<895::AID-CNCR2820110506>3.0.CO;2-V
   GOOLDEN AWG, 1990, POSTGRAD MED J, V66, P127, DOI 10.1136/pgmj.66.772.127
   HAY ID, 1987, ARCH INTERN MED, V147, P607, DOI 10.1001/archinte.1987.00370030205045
   HEITZ P, 1976, CANCER, V37, P2329, DOI 10.1002/1097-0142(197605)37:5<2329::AID-CNCR2820370523>3.0.CO;2-7
   Hjiyiannakis P, 1996, Clin Oncol (R Coll Radiol), V8, P327, DOI 10.1016/S0936-6555(05)80722-8
   Hodgson NC, 2004, ANN SURG ONCOL, V11, P1093, DOI 10.1245/ASO.2004.03.066
   Kobayashi T, 1999, SURG TODAY, V29, P200, DOI 10.1007/BF02483006
   Kouso H, 2005, SURG TODAY, V35, P480, DOI 10.1007/s00595-004-2949-4
   Maruyama M, 2000, SURG TODAY, V30, P827, DOI 10.1007/s005950070066
   NAGAMINE Y, 1985, J NEUROSURG, V63, P526, DOI 10.3171/jns.1985.63.4.0526
   OBER KP, 1987, CLIN NUCL MED, V12, P435
   Palme CE, 2004, ARCH OTOLARYNGOL, V130, P819, DOI 10.1001/archotol.130.7.819
   PARKER LN, 1986, ARCH INTERN MED, V146, P1985, DOI 10.1001/archinte.146.10.1985
   SCHLUMBERGER M, 1986, J CLIN ENDOCR METAB, V63, P960
   TOLLEFSEN HR, 1964, CANCER, V17, P1035, DOI 10.1002/1097-0142(196408)17:8<1035::AID-CNCR2820170810>3.0.CO;2-W
   VENKATESH S, 1990, EUR J SURG ONCOL, V16, P448
   WOOLNER L B, 1971, Seminars in Nuclear Medicine, V1, P481
NR 20
TC 7
Z9 7
U1 0
U2 3
PU SPRINGER
PI NEW YORK
PA 233 SPRING ST, NEW YORK, NY 10013 USA
SN 0941-1291
J9 SURG TODAY
JI Surg. Today
PD JAN
PY 2009
VL 39
IS 1
BP 44
EP 47
DI 10.1007/s00595-008-3783-x
PG 4
WC Surgery
WE Science Citation Index Expanded (SCI-EXPANDED)
SC Surgery
GA 393XD
UT WOS:000262408900009
PM 19132467
DA 2023-08-27
ER

PT J
AU Rey-Dios, R
   Cohen-Gadol, AA
AF Rey-Dios, Roberto
   Cohen-Gadol, Aaron A.
TI Intraoperative fluorescence for resection of hemangioblastomas
SO ACTA NEUROCHIRURGICA
LA English
DT Article
DE Fluorescence; Fluorescein; Hemangioblastoma; Microdissection
ID CENTRAL-NERVOUS-SYSTEM; SURGICAL-MANAGEMENT
AB Background Resection of hemangioblastomas can be challenging due to their high vascularity and intimate association with neighboring cerebrovascular structures. The authors present their intraoperative findings using fluorescein angiography and fluorescence for removal of hemangioblastomas in an attempt to improve the safety and extent of resection.
   Methods From April through August 2012, four patients were diagnosed with hemangioblastomas, 3 in the cerebellum and 1 in the medulla oblongata. Low-dose (4 mg/kg) sodium fluorescein was injected intravenously immediately before microdissection. The area of interest was inspected through a microscope-integrated fluorescent module.
   Results In three superficially located tumors, the vascular pattern of feeding and draining vessels could be easily identified with fluorescein angiography. The resection of the tumors was guided using real-time fluorescence mode. For each patient, histopathologic examination of the lesion confirmed the diagnosis of hemangioblastoma. All samples of fluorescent tissue resected were confirmed to contain tumor. No patient experienced any complication.
   Conclusion Low-dose sodium fluorescein used in conjunction with a microscope-integrated fluorescence module is a potentially useful tool for localization, vascular characterization, and resection of hemangioblastomas.
C1 [Rey-Dios, Roberto] Univ Mississippi, Med Ctr, Dept Neurosurg, Jackson, MS 39216 USA.
   [Cohen-Gadol, Aaron A.] Indiana Univ Sch Med, Dept Neurol Surg, Indianapolis, IN 46202 USA.
C3 University of Mississippi; University of Mississippi Medical Center;
   Indiana University System; Indiana University Bloomington
RP Cohen-Gadol, AA (通讯作者)，Indiana Univ Sch Med, Dept Neurol Surg, 355 W 16th St,Suite 5100, Indianapolis, IN 46202 USA.
EM rrey-dios@umc.edu; acohenmd@gmail.com
OI Cohen-Gadol, Aaron/0000-0002-4946-1524
CR [Anonymous], 2007, WHO HISTOLOGICAL CLA
   Catapano D, 2005, NEUROSURGERY, V56, P1215, DOI 10.1227/01.NEU.0000159646.15026.D6
   Ferroli P, 2011, ACTA NEUROCHIR SUPPL, V109, P251, DOI 10.1007/978-3-211-99651-5_40
   Glaesker S, 2011, NEUROSURGERY, V68, P267, DOI 10.1227/NEU.0b013e3182124677
   Hwang SW, 2010, NEUROSURGERY, V67, P300, DOI 10.1227/01.NEU.0000383876.72704.7B
   Jagannathan J, 2008, J NEUROSURG, V108, P210, DOI 10.3171/JNS/2008/108/2/0210
   Koc K, 2008, BRIT J NEUROSURG, V22, P99, DOI 10.1080/02688690701765524
   Mandigo CE, 2009, NEUROSURGERY, V65, P1166, DOI 10.1227/01.NEU.0000359306.74674.C4
   NEUMANN HPH, 1989, J NEUROSURG, V70, P24, DOI 10.3171/jns.1989.70.1.0024
   Okuda T, 2010, J CLIN NEUROSCI, V17, P118, DOI 10.1016/j.jocn.2009.06.033
   Placantonakis DG, 2007, NEUROSURGERY, V61, P161, DOI 10.1227/01.NEU.0000279993.65459.7B
   Rey-Dios R, 2013, ACTA NEUROCHIR, V155, P701, DOI 10.1007/s00701-013-1635-y
   Utsuki S, 2010, J NEUROSURG, V112, P130, DOI 10.3171/2009.5.JNS08442
   Utsuki S, 2011, NEUROL INDIA, V59, P123, DOI 10.4103/0028-3886.84349
   Wan JQ, 2011, J CLIN NEUROSCI, V18, P39, DOI 10.1016/j.jocn.2010.07.099
NR 15
TC 20
Z9 21
U1 0
U2 7
PU SPRINGER WIEN
PI WIEN
PA SACHSENPLATZ 4-6, PO BOX 89, A-1201 WIEN, AUSTRIA
SN 0001-6268
EI 0942-0940
J9 ACTA NEUROCHIR
JI Acta Neurochir.
PD JUL
PY 2013
VL 155
IS 7
BP 1287
EP 1292
DI 10.1007/s00701-013-1723-z
PG 6
WC Clinical Neurology; Surgery
WE Science Citation Index Expanded (SCI-EXPANDED)
SC Neurosciences & Neurology; Surgery
GA 186SH
UT WOS:000322064500021
PM 23649989
DA 2023-08-27
ER

PT J
AU Pappachan, JM
   Raskauskiene, D
   Sriraman, R
   Edavalath, M
   Hanna, FW
AF Pappachan, Joseph M.
   Raskauskiene, Diana
   Sriraman, Rajagopalan
   Edavalath, Mahamood
   Hanna, Fahmy W.
TI Diagnosis and Management of Pheochromocytoma: A Practical Guide to
   Clinicians
SO CURRENT HYPERTENSION REPORTS
LA English
DT Article
DE Pheochromocytomas (PCCs); Paragangliomas (PGLs); Hypertension; Adrenal
   incidentaloma; Fractionated metanephrines
ID MALIGNANT PHEOCHROMOCYTOMA; METASTATIC PHEOCHROMOCYTOMA; NEUROENDOCRINE
   TUMORS; BIOCHEMICAL-DIAGNOSIS; RADIONUCLIDE THERAPY; PARTIAL
   ADRENALECTOMY; SINGLE-INSTITUTION; SURGICAL-TREATMENT; MIBG
   SCINTIGRAPHY; PARAGANGLIOMA
AB Pheochromocytomas (PCCs) are rare catecholamine producing neuroendocrine tumors. The majority of these tumors (85 %) arise from the adrenal medulla. Those arising from the extra-adrenal neural ganglia are called paragangliomas (PGLs). Paroxysmal hypertension with sweating, headaches and palpitation are the usual presenting features of PCCs/PGLs. Gene mutations are reported in 32-79 % of cases, making genetic screening mandatory in all the cases. The malignancy rates are 10-15% for PCCs and 20-50 % for PGLs. Measurement of plasma or 24-hour urinary fractionated metanephrines is the best biochemical diagnostic test. Computed tomography or magnetic resonance imaging has high sensitivity (90-100 %) and reasonable specificity (70-90 %) for the anatomical localization. The functionality is assessed by different radionuclide imaging modalities such as metaiodobenzylguanidine (MIBG) scintigraphy, positron emission tomography or single photon emission computed tomography. The only modality of curative treatment is tumor excision. Proper peri-operative management improves the surgical outcomes. Annual follow up with clinical and biochemical assessment is recommended in all the cases after treatment. Children, pregnant women and older people have higher morbidity and mortality risk. De-bulking surgery, chemotherapy, radiotherapy, molecular agents like sunitinib and everolimus, radionuclide agents and different ablation procedures may be useful in the palliation of inoperable/metastatic disease. An update on the diagnostic evaluation and management of PCCs and PGLs is presented here.
C1 [Pappachan, Joseph M.; Raskauskiene, Diana] Walsall Manor Hosp, Dept Endocrinol, Walsall WS2 9PS, W Midlands, England.
   [Sriraman, Rajagopalan] Lincoln Cty Hosp, Dept Endocrinol, Lincoln, England.
   [Edavalath, Mahamood; Hanna, Fahmy W.] Univ Hosp North Staffordshire, Dept Endocrinol, Stoke On Trent ST4 6QG, Staffs, England.
RP Pappachan, JM (通讯作者)，Walsall Manor Hosp, Dept Endocrinol, Walsall WS2 9PS, W Midlands, England.
EM drpappachan@yahoo.co.in
RI Pappachan, Joseph M/AAA-2230-2021
OI Pappachan, Joseph M/0000-0003-0886-5255; hanna,
   fahmy/0000-0001-5800-1442
CR AKIBA M, 1990, WORLD J SURG, V14, P317, DOI 10.1007/BF01658514
   Amar L, 2005, J CLIN ENDOCR METAB, V90, P2110, DOI 10.1210/jc.2004-1398
   [Anonymous], 2004, WHO CLASSIFICATION T
   Arnaldi G, 2012, BEST PRACT RES CL EN, V26, P405, DOI 10.1016/j.beem.2011.12.006
   AVERBUCH SD, 1988, ANN INTERN MED, V109, P267, DOI 10.7326/0003-4819-109-4-267
   Ayala-Ramirez M, 2012, J CLIN ENDOCR METAB, V97, P4040, DOI 10.1210/jc.2012-2356
   Ayala-Ramirez M, 2012, CANCER-AM CANCER SOC, V118, P2804, DOI 10.1002/cncr.26577
   Ayala-Ramirez M, 2011, J CLIN ENDOCR METAB, V96, P717, DOI 10.1210/jc.2010-1946
   Beltsevich DG, 2004, WORLD J SURG, V28, P592, DOI 10.1007/s00268-004-7134-9
   Bhatia KSS, 2008, CLIN ENDOCRINOL, V69, P181, DOI 10.1111/j.1365-2265.2008.03256.x
   Bittner JG, 2013, SURG ENDOSC, V27, P2342, DOI 10.1007/s00464-013-2789-7
   Bomanji JB, 2012, EUR J NUCL MED MOL I, V39, P113, DOI 10.1007/s00259-011-2013-8
   Buchmann I, 2007, EUR J NUCL MED MOL I, V34, P1617, DOI 10.1007/s00259-007-0450-1
   Buhl T, 2002, CLIN NUCL MED, V27, P183, DOI 10.1097/00003072-200203000-00007
   Cammarano WB, 1997, INT J OBSTET ANESTH, V6, P112, DOI 10.1016/S0959-289X(97)80008-8
   Carrasquillo JA, 2012, J SURG ONCOL, V106, P632, DOI 10.1002/jso.23196
   Cascon A, 2009, J CLIN ENDOCR METAB, V94, P1701, DOI 10.1210/jc.2008-2756
   Chen H, 2010, PANCREAS, V39, P775, DOI 10.1097/MPA.0b013e3181ebb4f0
   Chow LQM, 2007, J CLIN ONCOL, V25, P884, DOI 10.1200/JCO.2006.06.3602
   Crona J, 2014, PLOS ONE, V9, DOI 10.1371/journal.pone.0086756
   Derlin T, 2013, CLIN NUCL MED, V38, pE1, DOI 10.1097/RLU.0b013e318263923d
   Desai AS, 2009, NEW ENGL J MED, V361, P2271, DOI 10.1056/NEJMcps0708258
   Diner EK, 2005, UROLOGY, V66, P19, DOI 10.1016/j.urology.2005.01.009
   Eisenhofer G, 2003, J CLIN ENDOCR METAB, V88, P2656, DOI 10.1210/jc.2002-030005
   Eisenhofer G, 2012, EUR J CANCER, V48, P1739, DOI 10.1016/j.ejca.2011.07.016
   Fishbein L, 2012, HORM METAB RES, V44, P405, DOI 10.1055/s-0032-1308992
   Fishbein L, 2013, ANN SURG ONCOL, V20, P1444, DOI 10.1245/s10434-013-2942-5
   Fishbein L, 2012, CANCER GENET-NY, V205, P1, DOI 10.1016/j.cancergen.2012.01.009
   Giavarini A, 2013, HEART, V99, P1438, DOI 10.1136/heartjnl-2013-304073
   Goffredo P, 2013, J SURG ONCOL, V107, P659, DOI 10.1002/jso.23297
   Goldstein RE, 1999, ANN SURG, V229, P755, DOI 10.1097/00000658-199906000-00001
   Gonias S, 2009, J CLIN ONCOL, V1, P27, DOI DOI 10.1200/JC0.2008.21.3496)
   Grubbs EG, 2013, J AM COLL SURGEONS, V216, P280, DOI 10.1016/j.jamcollsurg.2012.10.012
   Gulenchyn KY, 2012, CLIN ONCOL-UK, V24, P294, DOI 10.1016/j.clon.2011.12.003
   Harrington JL, 1999, WORLD J SURG, V23, P182, DOI 10.1007/PL00013159
   Hidaka S, 2010, INTERNAL MED, V49, P645, DOI 10.2169/internalmedicine.49.3061
   Jiang Chang-xin, 2011, Chinese Journal of Pathology, V40, P762, DOI 10.3760/cma.j.issn.0529-5807.2011.11.010
   Jimenez C, 2013, CURR ONCOL REP, V15, P356, DOI 10.1007/s11912-013-0320-x
   Kasperlik-Zaluska AA, 2006, ANN NY ACAD SCI, V1073, P38, DOI 10.1196/annals.1353.004
   Khorram-Manesh A, 2005, J INTERN MED, V258, P55, DOI 10.1111/j.1365-2796.2005.01504.x
   Kopetschke R, 2009, EUR J ENDOCRINOL, V161, P355, DOI 10.1530/EJE-09-0384
   Kumar P, 2011, CARDIOVASC INTER RAD, V34, P1325, DOI 10.1007/s00270-011-0137-7
   Lebuffe G, 2005, ANAESTHESIA, V60, P439, DOI 10.1111/j.1365-2044.2005.04156.x
   Lenders JWM, 2012, EUR J ENDOCRINOL, V166, P143, DOI 10.1530/EJE-11-0528
   Lenders JWM, 2002, JAMA-J AM MED ASSOC, V287, P1427, DOI 10.1001/jama.287.11.1427
   Li QY, 2010, J ENDOUROL, V24, P1441, DOI 10.1089/end.2010.0065
   LYNN MD, 1985, RADIOLOGY, V155, P789, DOI 10.1148/radiology.155.3.4001380
   Mannelli M, 2002, J ENDOCRINOL INVEST, V25, P567, DOI 10.1007/BF03345503
   MAUREA S, 1993, J NUCL MED, V34, P173
   Maurea S, 1996, Q J Nucl Med, V40, P365
   Mazza A, 2013, ENDOCRINE
   McBride JF, 2011, J VASC INTERV RADIOL, V22, P1263, DOI 10.1016/j.jvir.2011.06.016
   Mootha V K, 2000, Circulation, V102, pE11
   Nieman LK, 2010, J CLIN ENDOCR METAB, V95, P4106, DOI 10.1210/jc.2010-0457
   Northcutt BG, 2013, AM J ROENTGENOL, V201, P834, DOI 10.2214/AJR.12.9753
   Oh DY, 2012, CANCER-AM CANCER SOC, V118, P6162, DOI 10.1002/cncr.27675
   Oliva R, 2010, HYPERTENSION, V55, P600, DOI 10.1161/HYPERTENSIONAHA.109.147579
   Parenti G, 2012, J ONCOL, V2012, DOI 10.1155/2012/872713
   Patel J, 2013, AM J ROENTGENOL, V201, P122, DOI 10.2214/AJR.12.9620
   Pham TH, 2006, PEDIATRICS, V118, P1109, DOI 10.1542/peds.2005-2299
   Plouin PF, 2010, BEST PRACT RES CL EN, V24, P933, DOI 10.1016/j.beem.2010.10.002
   Ross John J, 2009, N Engl J Med, V361, pe45, DOI 10.1056/NEJMimc0806409
   Rufini V, 2013, Q J NUCL MED MOL IM, V57, P122
   SALATHE M, 1992, BRIT HEART J, V68, P527
   Sawka AM, 2003, J CLIN ENDOCR METAB, V88, P553, DOI 10.1210/jc.2002-021251
   SHAPIRO B, 1985, J NUCL MED, V26, P576
   Shen WT, 2010, ARCH SURG-CHICAGO, V145, P893, DOI 10.1001/archsurg.2010.159
   Siddiqi HK, 2012, SURGERY, V152, P1027, DOI 10.1016/j.surg.2012.08.023
   Song Y, 2013, INTERN MED J, V43, P588, DOI 10.1111/imj.12118
   Taieb D, 2012, EUR J NUCL MED MOL I, V39, P1977, DOI 10.1007/s00259-012-2215-8
   TENENBAUM F, 1995, J NUCL MED, V36, P1
   Tsirlin A, 2014, MATURITAS
   van Berkel A, 2014, EUR J ENDOCRINOL, V170, pR109, DOI 10.1530/EJE-13-0882
   van der Harst E, 2001, J CLIN ENDOCR METAB, V86, P685, DOI 10.1210/jc.86.2.685
   van Hulsteijn LT, 2013, CLIN ENDOCRINOL OXF
   Volkin D, 2012, J PEDIATR SURG, V47, P2077, DOI 10.1016/j.jpedsurg.2012.07.003
   von Wichert G, 2000, CANCER RES, V60, P4573
   Walz MK, 2004, WORLD J SURG, V28, P1323, DOI 10.1007/s00268-004-7667-y
   Watanabe D, 2006, ENDOCR J, V53, P59, DOI 10.1507/endocrj.53.59
   Weingarten TN, 2010, UROLOGY, V76, DOI 10.1016/j.urology.2010.03.032
   Wiseman GA, 2009, J NUCL MED, V50, P1448, DOI 10.2967/jnumed.108.058701
   Yu R, 2009, AM J MED, V122, P85, DOI 10.1016/j.amjmed.2008.08.021
NR 82
TC 41
Z9 46
U1 0
U2 26
PU SPRINGER
PI NEW YORK
PA ONE NEW YORK PLAZA, SUITE 4600, NEW YORK, NY, UNITED STATES
SN 1522-6417
EI 1534-3111
J9 CURR HYPERTENS REP
JI Curr. Hypertens. Rep.
PD JUL
PY 2014
VL 16
IS 7
AR 442
DI 10.1007/s11906-014-0442-z
PG 13
WC Peripheral Vascular Disease
WE Science Citation Index Expanded (SCI-EXPANDED)
SC Cardiovascular System & Cardiology
GA AI5MA
UT WOS:000336910000005
PM 24792093
DA 2023-08-27
ER

PT J
AU Gaha, M
   Bouzayen, F
   Limam, Y
   Mokni, M
   Jemni-Gharbi, H
   Tlili-Graiess, K
AF Gaha, M.
   Bouzayen, F.
   Limam, Y.
   Mokni, M.
   Jemni-Gharbi, H.
   Tlili-Graiess, K.
TI Pilocytic astrocytoma mimicking cavernous angioma: Imaging features and
   histological characteristics
SO NEUROCHIRURGIE
LA English
DT Article
DE Pilocytic astrocytoma; Cavernous angioma; Infratentorial; Hemorrhage;
   Imaging; Pathology
ID OF-THE-LITERATURE; INTRATUMORAL HEMORRHAGE; MALFORMATION; ADULT; ONSET
AB Pilocytic astrocytoma (PA) commonly occurs during the first two decades of life. Typical locations include cerebellum, optic nerve, optic chiasm/hypothalamus and brainstem. PA should be considered in the differential diagnosis of patients with brain tumors manifesting with hemorrhagic onset. We report a case of a hemorrhagic onset of cerebellar PA in a young adult with imaging findings mimicking cavernous angioma. We also discuss imaging features and histological characteristics with a focus on the etiology of the hemorrhagic onset. (C) 2017 Elsevier Masson SAS. All rights reserved.
C1 [Gaha, M.; Bouzayen, F.; Limam, Y.; Jemni-Gharbi, H.; Tlili-Graiess, K.] Univ Sousse, Dept Radiol, Sahloul Univ Hosp, Sousse, Tunisia.
   [Mokni, M.] Univ Sousse, Dept Pathol, Farhat Hached Univ Hosp, Sousse, Tunisia.
   [Gaha, M.] King Saud Univ, Dept Radiol, King Saud Med City, Riyadh, Saudi Arabia.
C3 Universite de Sousse; Hopital Sahloul; Universite de Sousse; Hopital
   Farhat Hached; King Saud Medical City; King Saud University
RP Gaha, M (通讯作者)，Montreal Univ Hosp CHUM, Dept Radiol, Sousse 4000, Tunisia.; Gaha, M (通讯作者)，Sahloul Univ Hosp, Sousse 4000, Tunisia.
EM mehdi.gaha@yahoo.fr
CR Changkeun Lee，, 2009, [Journal of the Korean Regional Science Association, 지역연구], V25, P25
   Collins VP, 2015, ACTA NEUROPATHOL, V129, P775, DOI 10.1007/s00401-015-1410-7
   Daniere F, 2016, J NEURORADIOLOGY, V43, P230, DOI 10.1016/j.neurad.2015.11.004
   Garg A, 2004, J NEUROSURG, V100, P525, DOI 10.3171/ped.2004.100.5.0525
   Gazzeri R, 2011, NEUROCIRUGIA, V22, P562, DOI 10.4321/S1130-14732011000600010
   Jurkiewicz E, 2013, NEUROL NEUROCHIR POL, V47, P595, DOI 10.5114/ninp.2013.39078
   Kapoor A, 2015, CHILD NERV SYST, V31, P1617, DOI 10.1007/s00381-015-2749-8
   Kim MS, 2011, J KOREAN NEUROSURG S, V49, P363, DOI 10.3340/jkns.2011.49.6.363
   Knerlich-Lukoschus F, 2015, J NEUROSURG-PEDIATR, V16, P256, DOI 10.3171/2015.1.PEDS14366
   Li HM, 2008, J CHIN MED ASSOC, V71, P587, DOI 10.1016/S1726-4901(08)70175-8
   Mano Y, 2014, CHILD NERV SYST, V30, P1753, DOI 10.1007/s00381-014-2465-9
   Nakano Y, 2015, J NEURORADIOLOGY, V42, P278, DOI 10.1016/j.neurad.2014.09.001
   Shibahara I, 2009, BRAIN TUMOR PATHOL, V26, P1, DOI 10.1007/s10014-008-0243-7
   Shibao S, 2012, BRAIN TUMOR PATHOL, V29, P96, DOI 10.1007/s10014-011-0068-7
   Wilson MP, 2016, J NEUROSURG-PEDIATR, V17, P446, DOI 10.3171/2015.10.PEDS1580
NR 15
TC 1
Z9 1
U1 0
U2 1
PU MASSON EDITEUR
PI MOULINEAUX CEDEX 9
PA 21 STREET CAMILLE DESMOULINS, ISSY, 92789 MOULINEAUX CEDEX 9, FRANCE
SN 0028-3770
EI 1773-0619
J9 NEUROCHIRURGIE
JI Neurochirurgie
PD SEP
PY 2017
VL 63
IS 4
BP 330
EP 333
DI 10.1016/j.neuchi.2017.04.002
PG 4
WC Clinical Neurology; Surgery
WE Science Citation Index Expanded (SCI-EXPANDED)
SC Neurosciences & Neurology; Surgery
GA FP6YW
UT WOS:000417774500013
PM 28919136
DA 2023-08-27
ER

PT J
AU Soeung, M
   Perelli, L
   Chen, ZH
   Dondossola, E
   Ho, L
   Carbone, F
   Zhang, L
   Khan, H
   Le, CN
   Zhu, CH
   Peoples, MD
   Feng, NP
   Jiang, S
   Zacharias, NM
   Minelli, R
   Shapiro, DD
   Deem, AK
   Gao, SS
   Cheng, EH
   Lucchetti, D
   Walker, CL
   Carugo, A
   Giuliani, V
   Heffernan, TP
   Viale, A
   Tannir, NM
   Draetta, GF
   Msoue, P
   Genovese, G
AF Soeung, Melinda
   Perelli, Luigi
   Chen, Ziheng
   Dondossola, Eleonora
   Ho, -Lin
   Carbone, Federica
   Zhang, Li
   Khan, Hania
   Le, Courtney N.
   Zhu, Cihui
   Peoples, Michael D.
   Feng, Ningping
   Jiang, Shan
   Zacharias, Niki Millward
   Minelli, Rosalba
   Shapiro, Daniel D.
   Deem, Angela K.
   Gao, Sisi
   Cheng, Emily H.
   Lucchetti, Donatella
   Walker, Cheryl L.
   Carugo, Alessandro
   Giuliani, Virginia
   Heffernan, Timothy P.
   Viale, Andrea
   Tannir, Nizar M.
   Draetta, Giulio F.
   Msoue, Pavlo
   Genovese, Giannicola
TI SMARCB1 regulates the hypoxic stress response in sickle cell trait
SO PROCEEDINGS OF THE NATIONAL ACADEMY OF SCIENCES OF THE UNITED STATES OF
   AMERICA
LA English
DT Article
DE renal medullary carcinoma; hypoxia; SMARCB1; sickle cell trait
ID LANDSCAPE; CARCINOMA; LINE
AB Renal medullary carcinoma (RMC) is an aggressive kidney cancer that almost exclusively develops in individuals with sickle cell trait (SCT) and is always characterized by loss of the tumor suppressor SMARCB1. Because renal ischemia induced by red blood cell sickling exacerbates chronic renal medullary hypoxia in vivo, we investigated whether the loss of SMARCB1 confers a survival advantage under the setting of SCT. Hypoxic stress, which naturally occurs within the renal medulla, is elevated under the setting of SCT. Our findings showed that hypoxia-induced SMARCB1 degradation protected renal cells from hypoxic stress. SMARCB1 wild-type renal tumors exhibited lower levels of SMARCB1 and more aggressive growth in mice harboring the SCT mutation in human hemoglobin A (HbA) than in control mice harboring wild-type human HbA. Consistent with established clinical observations, SMARCB1-null renal tumors were refractory to hypoxia-inducing therapeutic inhibition of angiogenesis. Further, reconstitution of SMARCB1 restored renal tumor sensitivity to hypoxic stress in vitro and in vivo. Together, our results demonstrate a physiological role for SMARCB1 degradation in response to hypoxic stress, connect the renal medullary hypoxia induced by SCT with an increased risk of SMARCB1-negative RMC, and shed light into the mechanisms mediating the resistance of SMARCB1-null renal tumors against angiogenesis inhibition therapies.
C1 [Soeung, Melinda; Chen, Ziheng; Ho, -Lin; Deem, Angela K.; Gao, Sisi; Viale, Andrea; Draetta, Giulio F.; Genovese, Giannicola] Univ Texas MD Anderson Canc Ctr, Dept Genom Med, Houston, TX 77025 USA.
   [Perelli, Luigi; Dondossola, Eleonora; Zhang, Li; Khan, Hania; Le, Courtney N.; Zhu, Cihui; Tannir, Nizar M.; Msoue, Pavlo; Genovese, Giannicola] Univ Texas MD Anderson Canc Ctr, Dept Genitourinary Med Oncol, Houston, TX 77025 USA.
   [Dondossola, Eleonora; Heffernan, Timothy P.; Msoue, Pavlo; Genovese, Giannicola] Univ Texas MD Anderson Canc Ctr, David H Koch Ctr Appl Res Genitourinary Canc, Houston, TX 77025 USA.
   [Carbone, Federica] Nerviano Med Sci, I-20014 Milan, Italy.
   [Peoples, Michael D.; Feng, Ningping; Jiang, Shan; Minelli, Rosalba; Carugo, Alessandro; Draetta, Giulio F.; Genovese, Giannicola] Univ Texas MD Anderson Canc Ctr, Translat Res Adv Therapeut & Innovat Oncol, Houston, TX 77025 USA.
   [Zacharias, Niki Millward; Giuliani, Virginia] Univ Texas MD Anderson Canc Ctr, Dept Urol, Houston, TX 77025 USA.
   [Shapiro, Daniel D.] William S Middleton Mem VA Hosp, Div Urol, Madison, WI 53705 USA.
   [Cheng, Emily H.] Mem Sloan Kettering Canc Ctr, Dept Pathol, New York, NY 10065 USA.
   [Lucchetti, Donatella] Univ Cattolica Sacro Cuore, Fac Med & Surg, Dept Translat Med & Surg, I-00168 Rome, Italy.
   [Lucchetti, Donatella] Fdn Policlin Univ A Gemelli, Multiplex Spatial Profiling Ctr, I-00168 Rome, Italy.
   [Walker, Cheryl L.; Carugo, Alessandro] Baylor Coll Med, Ctr Precis Environm Hlth, Houston, TX 77030 USA.
   [Carugo, Alessandro] IRBM SpA, Dept Oncol, I-00071 Rome, Italy.
   [Msoue, Pavlo] Univ Texas MD Anderson Canc Ctr, Dept Translat Mol Pathol, Houston, TX 77025 USA.
C3 University of Texas System; UTMD Anderson Cancer Center; University of
   Texas System; UTMD Anderson Cancer Center; University of Texas System;
   UTMD Anderson Cancer Center; Nerviano Medical Sciences S.r.l; University
   of Texas System; UTMD Anderson Cancer Center; University of Texas
   System; UTMD Anderson Cancer Center; Memorial Sloan Kettering Cancer
   Center; Catholic University of the Sacred Heart; IRCCS Policlinico
   Gemelli; Catholic University of the Sacred Heart; IRCCS Policlinico
   Gemelli; Baylor College of Medicine; University of Texas System; UTMD
   Anderson Cancer Center
RP Soeung, M; Genovese, G (通讯作者)，Univ Texas MD Anderson Canc Ctr, Dept Genom Med, Houston, TX 77025 USA.; Msoue, P; Genovese, G (通讯作者)，Univ Texas MD Anderson Canc Ctr, Dept Genitourinary Med Oncol, Houston, TX 77025 USA.; Msoue, P; Genovese, G (通讯作者)，Univ Texas MD Anderson Canc Ctr, David H Koch Ctr Appl Res Genitourinary Canc, Houston, TX 77025 USA.; Genovese, G (通讯作者)，Univ Texas MD Anderson Canc Ctr, Translat Res Adv Therapeut & Innovat Oncol, Houston, TX 77025 USA.; Msoue, P (通讯作者)，Univ Texas MD Anderson Canc Ctr, Dept Translat Mol Pathol, Houston, TX 77025 USA.
EM msoeung@mdanderson.org; PMsaouel@mdanderson.org;
   ggenovese@mdanderson.org
OI Dondossola, Eleonora/0000-0001-6916-5418; Khan,
   Hania/0009-0001-6910-3062; Le, Courtney/0000-0003-4456-1478
FU Cancer Center Support Grant [P30 CA016672]; National Cancer Institute;
   MD Anderson's; National Cancer Institute [P30 CA016672]; MD Anderson's
   Prometheus informatics system; Department of Genitourinary Medical
   Oncology's Eckstein Laboratory; American Society of Clinical Oncology;
   KC Cure; MD Anderson Khalifa Scholar Award; Andrew Sabin Family
   Foundation Fellowship; United States Department of Defense, an Advanced
   Discovery Award [KC200096P1]; Kidney Cancer Association; MD Anderson
   Physician-Scientist Award; Advanced Cytometry amp; Sorting Facility at
   South Campus (NCI) [P30CA016672]
FX This work was supported in part by the Cancer Center Support Grant to
   MDACC (grant P30 CA016672) from the National Cancer Institute, by MD
   Anderson's Prometheus informatics system and by the Department of
   Genitourinary Medical Oncology's Eckstein Laboratory. Dr. Pavlos Msaouel
   was supported by a Career Development Award by the American Society of
   Clinical Oncology, a Research Award by KC Cure, the MD Anderson Khalifa
   Scholar Award, the Andrew Sabin Family Foundation Fellowship, a
   Translational Research Partnership Award (KC200096P1) by the United
   States Department of Defense, an Advanced Discovery Award by the Kidney
   Cancer Association, the MD Anderson Physician-Scientist Award, and
   philanthropic donations by Mike and Mary Allen. We thank David W. Dwyer
   and Dr. Karen C. Dwyer at Advanced Cytometry & Sorting Facility at South
   Campus (NCI P30CA016672) for supporting flow cytometry data analysis,
   UTMDACC. We thank the Department of Veterinary Medicine & Surgery,
   UTMDACC. We thank Lucinette Marasigan for her valuable support in animal
   experiments, and the MDACC Small Animals Imaging Facility for their
   constant expert assistance in animal imaging. We would particularly like
   to thank Dr. Chieh-Yuan (Alex) Li, Dr.Jintan Liu, and Dr. Hideo Tomihara
   for sharing their valuable insight during the early conception of this
   work. Also, thank you to Dr. Dadi Jiang and Dr. Youming Guo for allowing
   us to use their hypoxia chamber for in vitro cell culture experiments
   during the revision of this manuscript. Biorender was used to generate
   some of the schematics.
CR Akimov V, 2018, NAT STRUCT MOL BIOL, V25, P631, DOI 10.1038/s41594-018-0084-y
   Alvarez O, 2015, PEDIATR BLOOD CANCER, V62, P1694, DOI 10.1002/pbc.25592
   Blum JI, 2016, AM J MED SCI, V352, P71, DOI 10.1016/j.amjms.2016.03.019
   Cortez JT, 2020, NATURE, V582, P416, DOI 10.1038/s41586-020-2246-4
   Dastidar RG, 2012, CELL BIOSCI, V2, DOI 10.1186/2045-3701-2-30
   Dong YY, 2017, EUR UROL FOCUS, V3, P590, DOI 10.1016/j.euf.2016.08.005
   Fleming S, 2015, SEMIN DIAGN PATHOL, V32, P114, DOI 10.1053/j.semdp.2015.02.004
   He S, 2020, SCIENCE, V367, P875, DOI 10.1126/science.aaz9761
   Kenneth NS, 2009, J BIOL CHEM, V284, P4123, DOI 10.1074/jbc.M808491200
   Li W, 2018, PROTEOMICS, V18, DOI 10.1002/pmic.201700388
   Lu BZ, 2020, OXID MED CELL LONGEV, V2020, DOI 10.1155/2020/2048210
   Lu XR, 2018, AM J HEMATOL, V93, P1227, DOI 10.1002/ajh.25227
   Madisen L, 2010, NAT NEUROSCI, V13, P133, DOI 10.1038/nn.2467
   Meerbrey KL, 2011, P NATL ACAD SCI USA, V108, P3665, DOI 10.1073/pnas.1019736108
   Msaouel P, 2020, CANCER CELL, V37, P720, DOI 10.1016/j.ccell.2020.04.002
   Msaouel Pavlos, 2019, Oncotarget, V10, P3979, DOI 10.18632/oncotarget.26970
   Msaouel P, 2019, CLIN GENITOURIN CANC, V17, P1, DOI 10.1016/j.clgc.2018.09.005
   Msaouel P, 2018, CLIN CANCER RES, V24, P2044, DOI 10.1158/1078-0432.CCR-17-3296
   Povlsen LK, 2012, NAT CELL BIOL, V14, P1089, DOI 10.1038/ncb2579
   RAUCHMAN MI, 1993, AM J PHYSIOL, V265, pF416, DOI 10.1152/ajprenal.1993.265.3.F416
   Rose CM, 2016, CELL SYST, V3, P395, DOI 10.1016/j.cels.2016.08.009
   Sarraf SA, 2013, NATURE, V496, P372, DOI 10.1038/nature12043
   Sena JA, 2013, MOL CELL BIOL, V33, P3849, DOI 10.1128/MCB.00731-13
   Shah AY, 2017, BJU INT, V120, P782, DOI 10.1111/bju.13705
   Shapiro DD, 2021, CANCERS, V13, DOI 10.3390/cancers13236022
   Stes E, 2014, J PROTEOME RES, V13, P3107, DOI 10.1021/pr4012443
   Stukalov A, 2021, NATURE, V594, P246, DOI 10.1038/s41586-021-03493-4
   Tate JG, 2019, NUCLEIC ACIDS RES, V47, pD941, DOI 10.1093/nar/gky1015
   Udeshi ND, 2012, MOL CELL PROTEOMICS, V11, P148, DOI 10.1074/mcp.M111.016857
   Wagner SA, 2011, MOL CELL PROTEOMICS, V10, DOI 10.1074/mcp.M111.013284
   Wei D, 2014, MOL CANCER RES, V12, P1574, DOI 10.1158/1541-7786.MCR-14-0005
   Wu LC, 2006, BLOOD, V108, P1183, DOI 10.1182/blood-2006-02-004812
   Xu KL, 2001, MOL THER, V3, P97, DOI 10.1006/mthe.2000.0238
   Zehir A, 2017, NAT MED, V23, P703, DOI 10.1038/nm.4333
   Zhao Y, 2021, NAT ECOL EVOL, V5, P1033, DOI 10.1038/s41559-021-01456-6
   Zoumpourlis P, 2021, CLIN GENITOURIN CANC, V19, P103, DOI 10.1016/j.clgc.2020.11.005
NR 36
TC 1
Z9 1
U1 0
U2 0
PU NATL ACAD SCIENCES
PI WASHINGTON
PA 2101 CONSTITUTION AVE NW, WASHINGTON, DC 20418 USA
SN 0027-8424
EI 1091-6490
J9 P NATL ACAD SCI USA
JI Proc. Natl. Acad. Sci. U. S. A.
PD MAY 23
PY 2023
VL 120
IS 21
AR 2209639120
DI 10.1073/pnas.2209639120
PG 11
WC Multidisciplinary Sciences
WE Science Citation Index Expanded (SCI-EXPANDED)
SC Science & Technology - Other Topics
GA M9OO4
UT WOS:001033436300004
PM 37186844
OA hybrid, Green Published
DA 2023-08-27
ER

PT J
AU Katabathina, VS
   Rajebi, H
   Chen, M
   Restrepo, CS
   Salman, U
   Vikram, R
   Menias, CO
   Prasad, SR
AF Katabathina, Venkata S.
   Rajebi, Hamid
   Chen, Melissa
   Restrepo, Carlos S.
   Salman, Umber
   Vikram, Raghu
   Menias, Christine O.
   Prasad, Srinivasa R.
TI Genetics and imaging of pheochromocytomas and paragangliomas: current
   update
SO ABDOMINAL RADIOLOGY
LA English
DT Article
DE Pheochromocytoma; Paraganglioma; Genetic syndromes
ID SPORADIC PHEOCHROMOCYTOMA; GERMLINE MUTATIONS; CLINICAL-FEATURES; SDHB;
   CT; PATHOGENESIS; HEAD; DIFFERENTIATION; MALIGNANCY; MANAGEMENT
AB Pheochromocytomas (PCCs) and paragangliomas (PGLs) are rare, heterogeneous neuroendocrine neoplasms of the autonomous nervous system of chromaffin cell origin that may arise within the adrenal medulla (PCCs) or the sympathetic and parasympathetic paraganglia (PGLs). Currently referred to by the umbrella term pheochromocytomas-paragangliomas (PPGLs), these distinct tumors are characterized by specific histopathology as well as biological and clinical profiles. PPGLs may occur as part of hereditary syndromes (40% of cases) or as sporadic tumors. Currently, there are 12 different hereditary syndromes with characteristic genetic abnormalities, at least 15 well-characterized driver genes and distinct tumor metabolic pathways. Based on the Cancer Genome Atlas (TCGA) taxonomic schemata, PPGLs have been classified into three main clusters of specific genetic mutations and tumor pathways with clinical, biochemical, and prognostic implications. Imaging plays a pivotal role in the initial diagnosis, tumor characterization, evaluation of treatment response, and long-term surveillance. While MDCT and MRI help in the anatomic localization, SPECT, and PET using different radiotracers are crucial in the functional assessment of these tumors. Surgery, chemotherapy, and radiotherapy are currently available treatment options for PPGLs; antiangiogenic drugs are also being used in treating metastatic disease. Evolving knowledge regarding the different genetic abnormalities involved in the pathogenesis of PPGLs has identified potential therapeutic targets that may be utilized in the discovery of novel drugs.
C1 [Katabathina, Venkata S.; Rajebi, Hamid; Restrepo, Carlos S.; Salman, Umber] Univ Texas Hlth Sci Ctr San Antonio, Dept Radiol, 7703 Floyd Curl Dr, San Antonio, TX 78229 USA.
   [Chen, Melissa; Vikram, Raghu; Prasad, Srinivasa R.] Univ Texas MD Anderson Canc Ctr, Houston, TX 77030 USA.
   [Menias, Christine O.] Mayo Clin, Scottsdale, AZ USA.
C3 University of Texas System; University of Texas Health Science Center at
   San Antonio; University of Texas System; UTMD Anderson Cancer Center;
   Mayo Clinic; Mayo Clinic Phoenix
RP Katabathina, VS (通讯作者)，Univ Texas Hlth Sci Ctr San Antonio, Dept Radiol, 7703 Floyd Curl Dr, San Antonio, TX 78229 USA.
EM katabathina@uthscsa.edu
RI Rajebi, Hamid/AAX-5073-2020; Prasad, Srinivasa/AAJ-8654-2020
OI Rajebi, Hamid/0000-0003-0852-1364; Prasad,
   Srinivasa/0000-0003-4594-2117; Chen, Melissa/0000-0002-3274-2653;
   Restrepo, Carlos/0000-0002-4722-3741
CR Alrashdi I, 2010, FAM CANCER, V9, P443, DOI 10.1007/s10689-010-9323-z
   Alrezk R, 2018, FRONT ENDOCRINOL, V9, DOI 10.3389/fendo.2018.00515
   Angelousi A, 2017, ENDOCR-RELAT CANCER, V24, pR239, DOI 10.1530/ERC-16-0542
   Angelousi A, 2015, EUR J CLIN INVEST, V45, P986, DOI 10.1111/eci.12495
   Aubertine Cheri L, 2004, Ann Diagn Pathol, V8, P237, DOI 10.1053/j.anndiagpath.2004.04.008
   Ayala-Ramirez M, 2012, J CLIN ENDOCR METAB, V97, P4040, DOI 10.1210/jc.2012-2356
   Barber B, 2011, INSIGHTS IMAGING, V2, P431, DOI 10.1007/s13244-011-0096-1
   Bessell-Browne R, 2007, AM J ROENTGENOL, V188, P970, DOI 10.2214/AJR.06.0827
   Blake MA, 2004, RADIOGRAPHICS, V24, pS87, DOI 10.1148/rg.24si045506
   Blake MA, 2010, AM J ROENTGENOL, V194, P1450, DOI 10.2214/AJR.10.4547
   Burnichon N, 2012, CLIN CANCER RES, V18, P2828, DOI 10.1158/1078-0432.CCR-12-0160
   Castinetti F, 2015, ENDOCR-RELAT CANCER, V22, pT135, DOI 10.1530/ERC-15-0175
   Comino-Mendez I, 2013, HUM MOL GENET, V22, P2169, DOI 10.1093/hmg/ddt069
   Crona J, 2017, ENDOCR REV, V38, P489, DOI 10.1210/er.2017-00062
   Silva Rodrigo Afonso da, 2006, Clinics, V61, P83, DOI 10.1590/S1807-59322006000100015
   Dahia PLM, 2014, NAT REV CANCER, V14, P108, DOI 10.1038/nrc3648
   DeLellis RA, 2004, PATHOLOGY GENETICS T
   Dhir M, 2017, ANN SURG ONCOL, V24, P3624, DOI 10.1245/s10434-017-6074-1
   Dong Y, 2012, J COMPUT ASSIST TOMO, V36, P361, DOI 10.1097/RCT.0b013e31825975f8
   Eisenhofer G, 2012, ENDOCR PATHOL, V23, P4, DOI 10.1007/s12022-011-9188-1
   Evenepoel L, 2015, GENET MED, V17, P610, DOI 10.1038/gim.2014.162
   Favier J, 2015, NAT REV ENDOCRINOL, V11, P101, DOI 10.1038/nrendo.2014.188
   Fishbein L, 2017, CANCER CELL, V31, P181, DOI 10.1016/j.ccell.2017.01.001
   Fishbein L, 2016, HEMATOL ONCOL CLIN N, V30, P135, DOI 10.1016/j.hoc.2015.09.006
   Frank-Raue Karin, 2009, Eur J Cancer, V45 Suppl 1, P267, DOI 10.1016/S0959-8049(09)70041-3
   Galan SR, 2013, CLIN ENDOCRINOL, V78, P165, DOI 10.1111/cen.12071
   Grogan RH, 2011, CANCER CONTROL, V18, P104, DOI 10.1177/107327481101800205
   Hanna JS, 2011, WORLD J EMERG SURG, V6, DOI 10.1186/1749-7922-6-27
   Hentschel M, 2012, CLIN NUCL MED, V37, pE24, DOI 10.1097/RLU.0b013e318238f550
   Iacobone M, 2011, SURGERY, V150, P1194, DOI 10.1016/j.surg.2011.09.024
   Jafri M, 2012, EUR J ENDOCRINOL, V166, P151, DOI 10.1530/EJE-11-0497
   Janssen I, 2017, CLIN NUCL MED, V42, P211, DOI 10.1097/RLU.0000000000001504
   Kantorovich V, 2010, BEST PRACT RES CL EN, V24, P415, DOI 10.1016/j.beem.2010.04.001
   Karasek D, 2010, CURR HYPERTENS REP, V12, P456, DOI 10.1007/s11906-010-0151-1
   King KS, 2011, J CLIN ONCOL, V29, P4137, DOI 10.1200/JCO.2011.34.6353
   Lam AKY, 2017, ENDOCR PATHOL, V28, P213, DOI 10.1007/s12022-017-9484-5
   Lee KY, 2006, AM J ROENTGENOL, V187, P492, DOI 10.2214/AJR.05.0370
   Lee TH, 2002, RADIOGRAPHICS, V22, P935, DOI 10.1148/radiographics.22.4.g02jl20935
   Lenders JWM, 2014, J CLIN ENDOCR METAB, V99, P1915, DOI 10.1210/jc.2014-1498
   Leung K, 2013, AM J ROENTGENOL, V200, P370, DOI 10.2214/AJR.12.9126
   Lloyd RV, 2017, WHO CLASSIFICATION T
   Low G, 2012, CLIN RADIOL, V67, P988, DOI 10.1016/j.crad.2012.02.005
   Maher ER, 2011, EUR J HUM GENET, V19, P617, DOI 10.1038/ejhg.2010.175
   Mercado-Asis LB, 2018, ENDOCR PRACT, V24, P78, DOI 10.4158/EP-2017-0057
   Mohammed AA, 2014, ONCOL REV, V8, P67, DOI 10.4081/oncol.2014.249
   MUNDEN R, 1993, SOUTHERN MED J, V86, P1302, DOI 10.1097/00007611-199311000-00029
   Neumann HPH, 2011, J CLIN ENDOCR METAB, V96, pE1279, DOI 10.1210/jc.2011-0114
   Neumann HPH, 2004, JAMA-J AM MED ASSOC, V292, P943, DOI 10.1001/jama.292.8.943
   Nolting S, 2012, ENDOCR PATHOL, V23, P21, DOI 10.1007/s12022-012-9199-6
   Opocher G, 2010, BEST PRACT RES CL EN, V24, P943, DOI 10.1016/j.beem.2010.05.001
   Otake Y, 2006, GEN THORAC CARDIOVAS, V54, P212, DOI 10.1007/BF02670315
   Pasini B, 2008, EUR J HUM GENET, V16, P79, DOI 10.1038/sj.ejhg.5201904
   Patel J, 2013, AM J ROENTGENOL, V201, P122, DOI 10.2214/AJR.12.9620
   Raja A, 2013, AM J ROENTGENOL, V201, P825, DOI 10.2214/AJR.12.9576
   Roman-Gonzalez A, 2017, CURR OPIN ENDOCRINOL, V24, P174, DOI 10.1097/MED.0000000000000330
   Schieda N, 2016, AM J ROENTGENOL, V206, P1141, DOI 10.2214/AJR.15.15318
   Shah U, 2012, MINERVA ENDOCRINOL, V37, P141
   Shuch Brian, 2014, Urology, V83, P1225, DOI 10.1016/j.urology.2014.01.007
   Costa MHS, 2015, FRONT ENDOCRINOL, V6, DOI 10.3389/fendo.2015.00126
   Suh YJ, 2017, ENDOCR PATHOL, V28, P159, DOI 10.1007/s12022-017-9479-2
   Taieb D, 2018, CELL TISSUE RES, V372, P393, DOI 10.1007/s00441-018-2791-4
   Timmers HJLM, 2012, J NATL CANCER I, V104, P700, DOI 10.1093/jnci/djs188
   van den Berg R, 2005, EUR RADIOL, V15, P1310, DOI 10.1007/s00330-005-2743-8
   Waingankar N, 2016, EUR UROL FOCUS, V1, P231, DOI 10.1016/j.euf.2015.09.011
   Wells SA, 2015, THYROID, V25, P567, DOI 10.1089/thy.2014.0335
   Williams VC, 2009, PEDIATRICS, V123, P124, DOI 10.1542/peds.2007-3204
   Wohllk N, 2010, BEST PRACT RES CL EN, V24, P371, DOI 10.1016/j.beem.2010.02.001
   Woolen S, 2016, NEUROIMAG CLIN N AM, V26, P259, DOI 10.1016/j.nic.2015.12.005
   Zinnamosca L, 2011, ARCH DERMATOL RES, V303, P317, DOI 10.1007/s00403-010-1090-z
   Zografos GN, 2010, WORLD J SURG ONCOL, V8, DOI 10.1186/1477-7819-8-14
NR 70
TC 12
Z9 14
U1 0
U2 3
PU SPRINGER
PI NEW YORK
PA ONE NEW YORK PLAZA, SUITE 4600, NEW YORK, NY, UNITED STATES
SN 2366-004X
EI 2366-0058
J9 ABDOM RADIOL
JI Abdom. Radiol.
PD APR
PY 2020
VL 45
IS 4
SI SI
BP 928
EP 944
DI 10.1007/s00261-019-02044-w
PG 17
WC Radiology, Nuclear Medicine & Medical Imaging
WE Science Citation Index Expanded (SCI-EXPANDED)
SC Radiology, Nuclear Medicine & Medical Imaging
GA KZ3IG
UT WOS:000523158100007
PM 31069476
DA 2023-08-27
ER

PT J
AU Langen, B
   Rudqvist, N
   Spetz, J
   Swanpalmer, J
   Helou, K
   Forssell-Aronsson, E
AF Langen, Britta
   Rudqvist, Nils
   Spetz, Johan
   Swanpalmer, John
   Helou, Khalil
   Forssell-Aronsson, Eva
TI Non-targeted transcriptomic effects upon thyroid irradiation: similarity
   between in-field and out-of-field responses varies with tissue type
SO SCIENTIFIC REPORTS
LA English
DT Article
ID IONIZING-RADIATION; FREE AT-211; BYSTANDER RESPONSES; CLASTOGENIC
   FACTORS; CANCER-THERAPY; EXPRESSION; I-125(-); EXPOSURE; MICE; VIVO
AB Non-targeted effects can induce responses in tissues that have not been exposed to ionizing radiation. Despite their relevance for risk assessment, few studies have investigated these effects in vivo. In particular, these effects have not been studied in context with thyroid exposure, which can occur e.g. during irradiation of head and neck tumors. To determine the similarity between in-field and out-of-field responses in normal tissue, we used a partial body irradiation setup with female mice where the thyroid region, the thorax and abdomen, or all three regions were irradiated. After 24 h, transcriptional regulation in the kidney cortex, kidney medulla, liver, lungs, spleen, and thyroid was analyzed using microarray technology. Thyroid irradiation resulted in transcriptional regulation in the kidney medulla and liver that resembled regulation upon direct exposure of these tissues regarding both strength of response and associated biological function. The kidney cortex showed fewer similarities between the setups, while the lungs and spleen showed little similarity between in-field and out-of-field responses. Interestingly, effects were generally not found to be additive. Future studies are needed to identify the molecular mechanisms that mediate these systemic effects, so that they may be used as targets to minimize detrimental side effects in radiotherapy.
C1 [Langen, Britta; Rudqvist, Nils; Spetz, Johan; Swanpalmer, John; Forssell-Aronsson, Eva] Univ Gothenburg, Sahlgrenska Acad, Inst Clin Sci, Dept Radiat Phys,Sahlgrenska Canc Ctr, Gothenburg, Sweden.
   [Langen, Britta] Chalmers, Dept Appl Phys, Gothenburg, Sweden.
   [Swanpalmer, John; Forssell-Aronsson, Eva] Sahlgrens Univ Hosp, Dept Med Phys & Biomed Engn, Gothenburg, Sweden.
   [Helou, Khalil] Univ Gothenburg, Sahlgrenska Acad, Inst Clin Sci, Dept Oncol,Sahlgrenska Canc Ctr, Gothenburg, Sweden.
C3 University of Gothenburg; Chalmers University of Technology; Sahlgrenska
   University Hospital; University of Gothenburg
RP Langen, B (通讯作者)，Univ Gothenburg, Sahlgrenska Acad, Inst Clin Sci, Dept Radiat Phys,Sahlgrenska Canc Ctr, Gothenburg, Sweden.; Langen, B (通讯作者)，Chalmers, Dept Appl Phys, Gothenburg, Sweden.
EM britta.langen@gu.se
RI Spetz, Johan/P-1662-2017
OI Spetz, Johan/0000-0002-5216-9786; Rudqvist, Nils/0000-0002-9720-3124;
   Forssell-Aronsson, Eva/0000-0002-7558-4368
FU Swedish Research Council [21073]; Swedish Cancer Society [3427]; BioCARE
   - a National Strategic Research Program at the University of Gothenburg;
   Swedish Radiation Safety Authority; King Gustav V Jubilee Clinic Cancer
   Research Foundation; Sahlgrenska University Hospital Research Funds;
   Assar Gabrielsson Cancer Research Foundation; Adlerbertska Research
   Fund; Wilhelm and Martina Lundgren science trust fund
FX The authors are grateful to Lilian Karlsson and Ann Wikstrom for their
   skillful technical assistance, and also to Dr. Szilard Nemes for the
   valuable discussions on statistical matters. We also kindly acknowledge
   the help with microarray analysis from the SCIBLU Genomics facility at
   Lund University. The work was kindly supported by grants from the
   Swedish Research Council (grant no. 21073), the Swedish Cancer Society
   (grant no. 3427), BioCARE - a National Strategic Research Program at the
   University of Gothenburg, the Swedish Radiation Safety Authority, the
   King Gustav V Jubilee Clinic Cancer Research Foundation, the Sahlgrenska
   University Hospital Research Funds, the Assar Gabrielsson Cancer
   Research Foundation, the Adlerbertska Research Fund, and the Wilhelm and
   Martina Lundgren science trust fund.
CR Ashburner M, 2000, NAT GENET, V25, P25, DOI 10.1038/75556
   BENJAMINI Y, 1995, J R STAT SOC B, V57, P289, DOI 10.1111/j.2517-6161.1995.tb02031.x
   BROWN I, 1986, APPL RADIAT ISOTOPES, V37, P789, DOI 10.1016/0883-2889(86)90273-X
   Chai Y, 2013, BRIT J CANCER, V108, P1106, DOI 10.1038/bjc.2013.53
   Chai Y, 2013, BRIT J CANCER, V108, P91, DOI 10.1038/bjc.2012.498
   Chaudhry MA, 2008, J BIOMED SCI, V15, P557, DOI 10.1007/s11373-008-9253-z
   EMERIT I, 1994, FREE RADICAL BIO MED, V16, P99, DOI 10.1016/0891-5849(94)90246-1
   Hall E. J., 2006, RADIOBIOLOGY RADIOLO, P33
   Hamada N, 2007, J RADIAT RES, V48, P87, DOI 10.1269/jrr.06084
   HAMILTON JG, 1954, P SOC EXP BIOL MED, V86, P366
   HAMILTON JG, 1954, J CLIN ENDOCR METAB, V14, P1161, DOI 10.1210/jcem-14-10-1161
   Herve JC, 2007, PROG BIOPHYS MOL BIO, V94, P29, DOI 10.1016/j.pbiomolbio.2007.03.010
   Kaminski JM, 2005, CANCER TREAT REV, V31, P159, DOI 10.1016/j.ctrv.2005.03.004
   Kramer A, 2014, BIOINFORMATICS, V30, P523, DOI 10.1093/bioinformatics/btt703
   Langen B, 2015, EJNMMI RES, V5, DOI 10.1186/s13550-015-0150-y
   Langen B, 2013, J NUCL MED, V54, P990, DOI 10.2967/jnumed.112.114462
   Lindencrona U, 2001, NUCL MED BIOL, V28, P41, DOI 10.1016/S0969-8051(00)00179-7
   Little JB, 2000, CARCINOGENESIS, V21, P397, DOI 10.1093/carcin/21.3.397
   Lundh C, 2006, CANCER BIOTHER RADIO, V21, P591, DOI 10.1089/cbr.2006.21.591
   Lundh C, 2009, J NUCL MED, V50, P1161, DOI 10.2967/jnumed.108.061150
   Morgan WF, 2003, RADIAT RES, V159, P581, DOI 10.1667/0033-7587(2003)159[0581:NADEOE]2.0.CO;2
   Mothersill C, 2004, NAT REV CANCER, V4, P158, DOI 10.1038/nrc1277
   Mukherjee D, 2014, J PATHOL, V232, P289, DOI 10.1002/path.4299
   NAGASAWA H, 1992, CANCER RES, V52, P6394
   Okwan-Duodu D., 2015, CLIN ONCOLOGY, V38, P119
   Oyamada M, 2005, BBA-BIOMEMBRANES, V1719, P6, DOI 10.1016/j.bbamem.2005.11.002
   Parris TZ, 2010, CLIN CANCER RES, V16, P3860, DOI 10.1158/1078-0432.CCR-10-0889
   Postow MA, 2012, NEW ENGL J MED, V366, P925, DOI 10.1056/NEJMoa1112824
   Prise KM, 2009, NAT REV CANCER, V9, P351, DOI 10.1038/nrc2603
   Prise KM, 2003, ONCOGENE, V22, P7043, DOI 10.1038/sj.onc.1206991
   Prise KM, 2002, RADIAT PROT DOSIM, V99, P223, DOI 10.1093/oxfordjournals.rpd.a006768
   Rudqvist N, 2012, EJNMMI RES, V2, DOI 10.1186/2191-219X-2-32
   Rzeszowska-Wolny J, 2009, EUR J PHARMACOL, V625, P156, DOI 10.1016/j.ejphar.2009.07.028
   Saal LH, 2002, GENOME BIOL, V3
   Siva S, 2015, CANCER LETT, V356, P82, DOI 10.1016/j.canlet.2013.09.018
   Snyder AR, 2004, CANCER METAST REV, V23, P259, DOI 10.1023/B:CANC.0000031765.17886.fa
   Spetz J, 2013, CANCER BIOTHER RADIO, V28, P657, DOI 10.1089/cbr.2013.1483
   Stamell EF, 2013, INT J RADIAT ONCOL, V85, P293, DOI 10.1016/j.ijrobp.2012.03.017
   Travis EL, 2001, SEMIN RADIAT ONCOL, V11, P184, DOI 10.1053/srao.2001.25243
   Wright EG, 2006, MUTAT RES-FUND MOL M, V597, P119, DOI 10.1016/j.mrfmmm.2005.03.035
   Wright EG, 2010, MUTAT RES-FUND MOL M, V687, P28, DOI 10.1016/j.mrfmmm.2010.01.014
NR 41
TC 5
Z9 5
U1 0
U2 4
PU NATURE PUBLISHING GROUP
PI LONDON
PA MACMILLAN BUILDING, 4 CRINAN ST, LONDON N1 9XW, ENGLAND
SN 2045-2322
J9 SCI REP-UK
JI Sci Rep
PD OCT 25
PY 2016
VL 6
AR 30738
DI 10.1038/srep30738
PG 12
WC Multidisciplinary Sciences
WE Science Citation Index Expanded (SCI-EXPANDED)
SC Science & Technology - Other Topics
GA DZ6WP
UT WOS:000386003600001
PM 27779251
OA gold, Green Published
DA 2023-08-27
ER

PT J
AU COLLETTI, V
   FIORINO, FG
AF COLLETTI, V
   FIORINO, FG
TI ELECTROPHYSIOLOGIC IDENTIFICATION OF THE COCHLEAR NERVE-FIBERS DURING
   CEREBELLOPONTINE ANGLE SURGERY
SO ACTA OTO-LARYNGOLOGICA
LA English
DT Article
DE INTRAOPERATIVE MONITORING; VESTIBULAR NEUROECTOMY; ACOUSTIC NEUROMA
   SURGERY; HEARING PRESERVATION
ID EVOKED-POTENTIALS; HEARING PRESERVATION; OPERATIONS
AB To facilitate identification and preservation of the auditory nerve during cerebello-pontine angle surgery, bipolar recording of cochlear nerve compound action potentials (CNAPs) was performed. Two silver wires insulated with teflon up to the exposed ends were utilized as electrodes. They were twisted together, the distance between the two tips being 1 mm or less. Rarefaction polarity clicks (31/s) ranging from the psychoacoustical threshold to 120 dB pe SPL were used as stimuli. The investigation was performed in three groups of patients. The first group consisted of 9 patients submitted to vestibular neurectomy and 4 patients operated on by microvascular decompression of the eighth nerve. The second group comprised 8 patients with acoustic tumors smaller than 2 mm and serviceable hearing. Postoperative audiometric results in the subjects in the second group were compared with those obtained in well-matched homogeneous controls consisting of patients with acoustic neuroma operated on without the aid of CNAP recording. Bipolar recording from the eighth nerve was extremely selective, a good response being obtained only when positioning the electrode on the cochlear portion of the eighth nerve. During removal of the acoustic neuroma, repeated bipolar probing of the tumor and eighth nerve facilitated the task of distinguishing the cochlear nerve from other nervous structures and from the tumor, and contributed to preserving hearing in most patients.
C1 UNIV VERONA,DEPT ENT,I-37100 VERONA,ITALY.
C3 University of Verona
CR ABRAMSON M, 1985, LARYNGOSCOPE, V95, P1318
   [Anonymous], 1964, SIGNAL DETECTION REC
   COLLETTI V, 1989, COLOUR ATLAS MICRO O
   COLLETTI V, 1993, FEB ANN N AM SKULL B
   COLLETTI V, 1990, FRACASTORO, V83, P157
   COLLETTI V, 1993, IN PRESS AM J OTOL
   FIORINO FG, 1992, 1ST INT C ECOG OAE I
   FISCHER G, 1992, J NEUROSURG, V76, P910, DOI 10.3171/jns.1992.76.6.0910
   HAUSLER R, 1992, ACTA OTO-LARYNGOL, V112, P180
   KVETON JF, 1989, OTOLARYNG HEAD NECK, V100, P594, DOI 10.1177/019459988910000613
   LANG J, 1985, AM J OTOL S, V6, P1
   MOLLER AR, 1981, ANN OTO RHINOL LARYN, V90, P591
   MOLLER AR, 1983, J NEUROSURG, V59, P493, DOI 10.3171/jns.1983.59.3.0493
   MOLLER AR, 1984, OTOLARYNG HEAD NECK, V92, P434
   MOLLER AR, 1982, ELECTROEN CLIN NEURO, V53, P612, DOI 10.1016/0013-4694(82)90137-7
   Moller AR, 1981, J EXP NEUROL, V74, P862
   OJEMANN RG, 1984, J NEUROSURG, V61, P938, DOI 10.3171/jns.1984.61.5.0938
   SILVERSTEIN H, 1984, OTOLARYNG HEAD NECK, V92, P207, DOI 10.1177/019459988409200213
   SILVERSTEIN H, 1984, AM J OTOL, V6, P552
   Silverstein H, 1985, AM J OTOL S, V6, P99
   WADE PJ, 1984, OTOLARYNG HEAD NECK, V92, P184, DOI 10.1177/019459988409200211
   WATANABE E, 1989, ACTA NEUROCHIR, V98, P118, DOI 10.1007/BF01407337
NR 22
TC 28
Z9 28
U1 0
U2 0
PU SCANDINAVIAN UNIVERSITY PRESS
PI OSLO
PA PO BOX 2959 TOYEN, JOURNAL DIVISION CUSTOMER SERVICE, N-0608 OSLO,
   NORWAY
SN 0001-6489
J9 ACTA OTO-LARYNGOL
JI Acta Oto-Laryngol.
PD NOV
PY 1993
VL 113
IS 6
BP 746
EP 754
DI 10.3109/00016489309135895
PG 9
WC Otorhinolaryngology
WE Science Citation Index Expanded (SCI-EXPANDED)
SC Otorhinolaryngology
GA MJ043
UT WOS:A1993MJ04300010
PM 8291433
DA 2023-08-27
ER

PT J
AU Sauer, MA
   Coy, S
   Quade, BJ
   Nucci, MR
AF Sauer, Madeline A.
   Coy, Shannon
   Quade, Bradley J.
   Nucci, Marisa R.
TI Well-developed Cerebellum in an Ovarian Mature Teratoma From a Pregnant
   Female
SO INTERNATIONAL JOURNAL OF GYNECOLOGICAL PATHOLOGY
LA English
DT Article
DE Teratoma; Cerebellar development; Neuronal differentiation
ID GERM-CELL TUMORS; CYSTIC TERATOMA; DIFFERENTIATED CEREBELLUM
AB Teratomas are the most common neoplasm of the ovary, comprising over half of all diagnosed tumors in patients under 50. Most lesions are classified as benign mature teratomas and are histologically defined by the presence of mature tissues from one or more of the embryological germ layers: ectoderm, mesoderm, and endoderm. Neuroectodermal derivatives, including glia, neurons, ependymal cells, and meninges are present in a third to half of mature teratomas. Although teratomatous tissue elements are typically arranged in a haphazard fashion, well-developed and organized embryonic organ structures have been rarely reported and often with limited histologic, clinical, or gross characterization. In this report, we describe the case of an ovarian mature cystic teratoma identified in a pregnant female which exhibited remarkably well-developed posterior fossa structures including lobated and foliated cerebellum with appropriate anatomic organization and associated brainstem, ventricular, and meningeal structures.
C1 [Sauer, Madeline A.] Univ Missouri, Sch Med, 1 Hosp Dr, Columbia, MO 65212 USA.
   [Quade, Bradley J.; Nucci, Marisa R.] Brigham & Womens Hosp, Dept Pathol, Div Womens & Perinatal Pathol, 75 Francis St, Boston, MA 02115 USA.
   [Coy, Shannon] Brigham & Womens Hosp, Dept Pathol, Div Neuropathol, 75 Francis St, Boston, MA 02115 USA.
C3 University of Missouri System; University of Missouri Columbia; Harvard
   University; Brigham & Women's Hospital; Harvard University; Brigham &
   Women's Hospital
RP Sauer, MA (通讯作者)，Univ Missouri, Sch Med, 1 Hosp Dr, Columbia, MO 65212 USA.
EM masn8c@health.missouri.edu
RI Quade, Bradley/IYJ-5349-2023
OI Quade, Bradley/0000-0001-6161-3431; Sauer, Madeline
   (Maddie)/0000-0002-5865-1813
CR Cao DF, 2009, AM J SURG PATHOL, V33, P894, DOI 10.1097/PAS.0b013e318198177d
   Chen E, 2010, AM J SURG PATHOL, V34, P1014, DOI 10.1097/PAS.0b013e3181e24f06
   Dominguez-Rosado I, 2005, PEDIATR DEVEL PATHOL, V8, P247, DOI 10.1007/s10024-004-7083-1
   FERRER I, 1986, CHILD NERV SYST, V2, P266
   Ishida M, 2014, INT J CLIN EXP PATHO, V7, P1255
   KOONINGS PP, 1989, OBSTET GYNECOL, V74, P921
   Rabban JT, 2013, HISTOPATHOLOGY, V62, P71, DOI 10.1111/his.12052
   Rajendran S., 2021, INT J GYNECOL PATHOL
   Robertson SA, 2007, FETAL PEDIATR PATHOL, V26, P69, DOI 10.1080/15513810701448326
   Schmidt D, 2007, PATHOLOGE, V28, P203, DOI 10.1007/s00292-007-0909-7
   Shintaku M, 2017, NEUROPATHOLOGY, V37, P122, DOI 10.1111/neup.12360
   Stewart CJR, 2018, INT J GYNECOL PATHOL, V37, P316, DOI 10.1097/PGP.0000000000000419
   Thway K, 2016, HUM PATHOL, V54, P1, DOI 10.1016/j.humpath.2016.03.003
NR 13
TC 1
Z9 1
U1 0
U2 0
PU LIPPINCOTT WILLIAMS & WILKINS
PI PHILADELPHIA
PA TWO COMMERCE SQ, 2001 MARKET ST, PHILADELPHIA, PA 19103 USA
SN 0277-1691
EI 1538-7151
J9 INT J GYNECOL PATHOL
JI Int. J. Gynecol. Pathol.
PD NOV
PY 2022
VL 41
IS 6
BP 615
EP 621
DI 10.1097/PGP.0000000000000848
PG 7
WC Obstetrics & Gynecology; Pathology
WE Science Citation Index Expanded (SCI-EXPANDED)
SC Obstetrics & Gynecology; Pathology
GA 5Q8MO
UT WOS:000874079300011
PM 34954707
DA 2023-08-27
ER

PT J
AU Mamilla, D
   Araque, KA
   Brofferio, A
   Gonzales, MK
   Sullivan, JN
   Nilubol, N
   Pacak, K
AF Mamilla, Divya
   Araque, Katherine A.
   Brofferio, Alessandra
   Gonzales, Melissa K.
   Sullivan, James N.
   Nilubol, Naris
   Pacak, Karel
TI Postoperative Management in Patients with Pheochromocytoma and
   Paraganglioma
SO CANCERS
LA English
DT Review
DE postoperative; pheochromocytoma; hypertension; hypotension; arrhythmia
ID PERIOPERATIVE HEMODYNAMIC INSTABILITY; ACTING CALCIUM-ANTAGONIST;
   CRITICALLY ILL PATIENTS; LAPAROSCOPIC ADRENALECTOMY; BLOOD-PRESSURE;
   MYOCARDIAL-INFARCTION; MAGNESIUM-SULFATE; HYPERTENSIVE EMERGENCIES;
   CORTICOSTEROID-THERAPY; INTRAVENOUS LABETALOL
AB Pheochromocytomas and paragangliomas (PPGLs) are rare catecholamine-secreting neuroendocrine tumors of the adrenal medulla and sympathetic/parasympathetic ganglion cells, respectively. Excessive release of catecholamines leads to episodic symptoms and signs of PPGL, which include hypertension, headache, palpitations, and diaphoresis. Intraoperatively, large amounts of catecholamines are released into the bloodstream through handling and manipulation of the tumor(s). In contrast, there could also be an abrupt decline in catecholamine levels after tumor resection. Because of such binary manifestations of PPGL, patients may develop perplexing and substantially devastating cardiovascular complications during the perioperative period. These complications include hypertension, hypotension, arrhythmias, myocardial infarction, heart failure, and cerebrovascular accident. Other complications seen in the postoperative period include fever, hypoglycemia, cortisol deficiency, urinary retention, etc. In the interest of safe patient care, such emergencies require precise diagnosis and treatment. Surgeons, anesthesiologists, and intensivists must be aware of the clinical manifestations and complications associated with a sudden increase or decrease in catecholamine levels and should work closely together to be able to provide appropriate management to minimize morbidity and mortality associated with PPGLs.
C1 [Mamilla, Divya; Gonzales, Melissa K.; Pacak, Karel] Eunice Kennedy Shriver Natl Inst Child Hlth & Hum, Sect Med Neuroendocrinol, NIH, Bethesda, MD 20892 USA.
   [Araque, Katherine A.] NIDDK, Adult Endocrinol Dept, NIH, Bethesda, MD 20892 USA.
   [Brofferio, Alessandra] NHLBI, Cardiovasc & Pulm Branch, NIH, Bldg 10, Bethesda, MD 20892 USA.
   [Sullivan, James N.] Univ Nebraska Med Ctr, Dept Anesthesiol, Omaha, NE 68198 USA.
   [Nilubol, Naris] NCI, Endocrine Oncol Branch, NIH, Bethesda, MD 20892 USA.
C3 National Institutes of Health (NIH) - USA; NIH Eunice Kennedy Shriver
   National Institute of Child Health & Human Development (NICHD); National
   Institutes of Health (NIH) - USA; NIH National Institute of Diabetes &
   Digestive & Kidney Diseases (NIDDK); National Institutes of Health (NIH)
   - USA; NIH National Heart Lung & Blood Institute (NHLBI); University of
   Nebraska System; University of Nebraska Medical Center; National
   Institutes of Health (NIH) - USA; NIH National Cancer Institute (NCI)
RP Pacak, K (通讯作者)，Eunice Kennedy Shriver Natl Inst Child Hlth & Hum, Sect Med Neuroendocrinol, NIH, Bethesda, MD 20892 USA.
EM karel@mail.nih.gov
RI inal, volkan/A-6069-2018; Mamilla, Divya/AAF-2147-2020
OI inal, volkan/0000-0003-2649-104X; Araque, katherine/0000-0002-2098-2027
FU Eunice Kennedy Shriver National Institute of Child Health and Human
   Development, National Institutes of Health; NATIONAL CANCER INSTITUTE
   [ZIABC011286] Funding Source: NIH RePORTER
FX This article was supported by the Eunice Kennedy Shriver National
   Institute of Child Health and Human Development, National Institutes of
   Health.
CR Adams HP, 2007, STROKE, V38, P1655, DOI 10.1161/STROKEAHA.107.181486
   ADAMS JE, 1994, NEW ENGL J MED, V330, P670, DOI 10.1056/NEJM199403103301003
   Adesanya AO, 2006, CHEST, V130, P584, DOI 10.1016/S0012-3692(15)51881-3
   Aksakal N, 2018, AM SURGEON, V84, P920
   [Anonymous], 2005, CIRCULATION, V112, pIV1, DOI 10.1161/CIRCULATIONAHA.105.166550
   Araque Katherine A, 2018, BMJ Open Qual, V7, pe000120, DOI 10.1136/bmjoq-2017-000120
   Arlt W, 2009, J CLIN ENDOCR METAB, V94, P1059, DOI 10.1210/jc.2009-0032
   Aronow WS, 2017, ANN TRANSL MED, V5, DOI 10.21037/atm.2017.03.34
   Auer RN, 2004, METAB BRAIN DIS, V19, P169, DOI 10.1023/B:MEBR.0000043967.78763.5b
   Augoustides JG, 2004, ANESTHESIOLOGY, V101, P1022, DOI 10.1097/00000542-200410000-00031
   Awad AS, 2010, VASC HEALTH RISK MAN, V6, P457
   Bangash MN, 2012, BRIT J PHARMACOL, V165, P2015, DOI 10.1111/j.1476-5381.2011.01588.x
   BARTELS EC, 1950, ANN SURG, V131, P903, DOI 10.1097/00000658-195006000-00011
   Bierlaire D, 2009, ANN FR ANESTH, V28, P988, DOI 10.1016/j.annfar.2009.08.009
   Bornstein SR, 2016, J CLIN ENDOCR METAB, V101, P364, DOI 10.1210/jc.2015-1710
   BRAVO EL, 1982, HYPERTENSION, V4, P193, DOI 10.1161/01.HYP.4.3_Pt_2.193
   Bravo EL, 2002, ANN NY ACAD SCI, V970, P1, DOI 10.1111/j.1749-6632.2002.tb04408.x
   Bravo Emmanuel L, 2002, Cardiol Rev, V10, P44, DOI 10.1097/00045415-200201000-00009
   Brown H, 2005, J CLIN ENDOCR METAB, V90, P563, DOI 10.1210/jc.2004-1077
   Brutsaert E, 2014, J DIABETES COMPLICAT, V28, P565, DOI 10.1016/j.jdiacomp.2014.03.002
   Bruynzeel H, 2010, J CLIN ENDOCR METAB, V95, P678, DOI 10.1210/jc.2009-1051
   Bryskin R, 2010, J CLIN ANESTH, V22, P126, DOI 10.1016/j.jclinane.2009.01.017
   BURNS AP, 1989, POSTGRAD MED J, V65, P943, DOI 10.1136/pgmj.65.770.943
   BUSSMANN WD, 1992, CLIN INVESTIGATOR, V70, P1085
   Celik H, 2014, RENAL FAILURE, V36, P104, DOI 10.3109/0886022X.2013.832856
   Chang RYK, 2014, WORLD J SURG, V38, P2317, DOI 10.1007/s00268-014-2597-9
   Chen YF, 2014, SURGERY, V156, P1404, DOI 10.1016/j.surg.2014.08.020
   CHENG TO, 1990, HOSP PRACT, V25, P16
   Cohen JK, 2014, SURGERY, V155, P726, DOI 10.1016/j.surg.2012.11.013
   Costa GA, 2010, TRANSPL P, V42, P1774, DOI 10.1016/j.transproceed.2010.01.064
   CRESSMAN MD, 1984, AM HEART J, V107, P980, DOI 10.1016/0002-8703(84)90838-X
   CRUZ SR, 1972, J AMER MED ASSOC, V219, P1050, DOI 10.1001/jama.219.8.1050
   CRYER PE, 1980, NEW ENGL J MED, V303, P436
   Cryer PE, 2009, J CLIN ENDOCR METAB, V94, P709, DOI 10.1210/jc.2008-1410
   Darrah Daniela M, 2009, Anesthesiol Clin, V27, P465, DOI 10.1016/j.anclin.2009.07.010
   De Backer D, 2003, CRIT CARE MED, V31, P1659, DOI 10.1097/01.CCM.0000063045.77339.B6
   de Graaf JS, 1999, EUR J SURG, V165, P535
   DELLINGER RP, 2013, INTENS CARE MED, V39, P165, DOI DOI 10.1007/s00134-012-2769-8
   Devereaux PJ, 2005, CAN MED ASSOC J, V173, P779, DOI 10.1503/cmaj.050316
   Domi R, 2012, NIGER J CLIN PRACT, V15, P253, DOI 10.4103/1119-3077.100616
   Eiland L, 2014, CURR DIABETES REP, V14, DOI 10.1007/s11892-013-0445-1
   Eisen GM, 2002, GASTROINTEST ENDOSC, V55, P784, DOI 10.1016/S0016-5107(02)70404-5
   Eisenhofer G, 2004, PHARMACOL REV, V56, P331, DOI 10.1124/pr.56.3.1
   Eisenhofer G, 2001, J CLIN ENDOCR METAB, V86, P1999, DOI 10.1210/jc.86.5.1999
   Eisenhofer G, 2014, CLIN CHEM, V60, P1486, DOI 10.1373/clinchem.2014.224832
   Elliott Michael B, 2012, J Diabetes Sci Technol, V6, P302
   FEE HJ, 1977, ANN SURG, V185, P448, DOI 10.1097/00000658-197704000-00013
   FENSTER PE, 1984, CRIT CARE MED, V12, P29, DOI 10.1097/00003246-198401000-00008
   FISCHER KF, 1986, NEW ENGL J MED, V315, P1245, DOI 10.1056/NEJM198611133152002
   Fleisher LA, 2014, CIRCULATION, V130, P2215, DOI 10.1161/CIR.0000000000000105
   Fox K, 2008, LANCET, V372, P807, DOI 10.1016/S0140-6736(08)61170-8
   Frang H, 2001, J BIOL CHEM, V276, P31279, DOI 10.1074/jbc.M104167200
   GAGNER M, 1992, NEW ENGL J MED, V327, P1033
   Galetta F, 2010, BIOMED PHARMACOTHER, V64, P505, DOI 10.1016/j.biopha.2009.09.014
   Gill IS, 2000, J UROLOGY, V164, P296, DOI 10.1016/S0022-5347(05)67344-2
   Golshevsky JR, 2007, ANAESTH INTENS CARE, V35, P423, DOI 10.1177/0310057X0703500319
   GRAY RJ, 1988, CHEST, V93, P398, DOI 10.1378/chest.93.2.398
   Grossman AB, 2010, J CLIN ENDOCR METAB, V95, P4855, DOI 10.1210/jc.2010-0982
   Habuchi Y, 1997, BRIT J PHARMACOL, V122, P1669, DOI 10.1038/sj.bjp.0701574
   HASHIMOTO Y, 1990, JPN J MED, V29, P341
   Hecht JP, 2019, AM J HEALTH-SYST PH, V76, P286, DOI 10.1093/ajhp/zxy045
   Herget-Rosenthal S, 2008, CLIN J AM SOC NEPHRO, V3, P546, DOI 10.2215/CJN.01820407
   Hilleman DE, 2002, PHARMACOTHERAPY, V22, P66, DOI 10.1592/phco.22.1.66.33492
   Hollenberg SM, 2000, CRIT CARE MED, V28, pN145, DOI 10.1097/00003246-200010001-00006
   Hulkower Raphael D, 2014, Diabetes Manag (Lond), V4, P165
   ISERI LT, 1984, AM HEART J, V108, P188, DOI 10.1016/0002-8703(84)90572-6
   ITO Y, 1992, WORLD J SURG, V16, P759, DOI 10.1007/BF02067379
   Jin YS, 2017, CHINESE MED J-PEKING, V130, P617, DOI 10.4103/0366-6999.200543
   Kam PCA, 1997, ANAESTHESIA, V52, P879, DOI 10.1111/j.1365-2044.1997.136-az0129.x
   KANTO J, 1981, INT J CLIN PHARM TH, V19, P41
   Kasaoka S, 1996, JPN CIRC J, V60, P871, DOI 10.1253/jcj.60.871
   KAUFMAN BH, 1983, J PEDIATR SURG, V18, P879, DOI 10.1016/S0022-3468(83)80040-2
   KAUFMAN JJ, 1983, SURG GYNECOL OBSTET, V156, P11
   Kayilioglu Selami Ilgaz, 2015, World J Crit Care Med, V4, P192, DOI 10.5492/wjccm.v4.i3.192
   Kek PC, 2015, SINGAP MED J, V56, pE131, DOI 10.11622/smedj.2015126
   Kercher KW, 2005, ANN SURG, V241, P919, DOI 10.1097/01.sla.0000164175.26785.06
   KHAFAGI FA, 1987, AUST NZ J MED, V17, P246, DOI 10.1111/j.1445-5994.1987.tb00054.x
   Kieler-Jensen N, 2000, ACTA ANAESTH SCAND, V44, P186, DOI 10.1034/j.1399-6576.2000.440210.x
   Kiernan CM, 2014, ANN SURG ONCOL, V21, P3865, DOI 10.1245/s10434-014-3847-7
   Kinney MAO, 2000, ANESTH ANALG, V91, P1118, DOI 10.1097/00000539-200011000-00013
   Knollmann BC, 2018, GOODMAN GILMANS PHAR, V13th
   Kota Sunil Kumar, 2012, Indian J Endocrinol Metab, V16, P962, DOI 10.4103/2230-8210.103000
   Lamberts SWJ, 1997, NEW ENGL J MED, V337, P1285, DOI 10.1056/NEJM199710303371807
   Landesberg G, 2009, CIRCULATION, V119, P2936, DOI 10.1161/CIRCULATIONAHA.108.828228
   Lee Yingshan, 2017, BMJ Case Rep, V2017, DOI 10.1136/bcr-2017-222553
   LEHMANN HU, 1983, HYPERTENSION, V5, P66
   LEVIN H, 1990, CAN J ANAESTH, V37, P477, DOI 10.1007/BF03005631
   Lin PC, 2007, TEX HEART I J, V34, P244
   Liu MM, 2017, ANESTHESIOLOGY, V127, P166, DOI 10.1097/ALN.0000000000001659
   Livingstone M, 2015, ANN SURG ONCOL, V22, P4175, DOI 10.1245/s10434-015-4519-y
   Loftus CG, 2002, AM J GASTROENTEROL, V97, P3118
   Lord MS, 2012, J CARDIOTHOR VASC AN, V26, P526, DOI 10.1053/j.jvca.2012.01.002
   LUNDJOHANSEN P, 1984, DRUGS, V28, P35, DOI 10.2165/00003495-198400282-00004
   Maas JJ, 2013, CRIT CARE MED, V41, P143, DOI 10.1097/CCM.0b013e318265ea64
   Mannelli M, 2006, ANN NY ACAD SCI, V1073, P405, DOI 10.1196/annals.1353.044
   Marik PE, 2011, CURR OPIN CRIT CARE, V17, P569, DOI 10.1097/MCC.0b013e32834cd31d
   Martucci VL, 2014, CURR PROB CANCER, V38, P7, DOI 10.1016/j.currproblcancer.2014.01.001
   Mashour GA, 2013, ANESTHESIOLOGY, V119, P1340, DOI 10.1097/ALN.0b013e318295a25f
   MEEKE RI, 1985, ANAESTHESIA, V40, P1093, DOI 10.1111/j.1365-2044.1985.tb10608.x
   Minami T, 2002, ANESTH ANALG, V95, P1243, DOI 10.1097/00000539-200211000-00024
   Mulla Christopher M, 2012, BMJ Case Rep, V2012, DOI 10.1136/bcr-2012-006319
   Myburgh JA, 2008, INTENS CARE MED, V34, P2226, DOI 10.1007/s00134-008-1219-0
   Namekawa T, 2016, SURGERY, V159, P763, DOI 10.1016/j.surg.2015.09.016
   Neumar RW, 2010, CIRCULATION, V122, pS729, DOI 10.1161/CIRCULATIONAHA.110.970988
   Ng JLW, 2011, ANESTHESIOLOGY, V115, P879, DOI 10.1097/ALN.0b013e31822e9499
   Nordlander M, 2004, CARDIOVASC DRUG REV, V22, P227
   NORRIS JW, 1982, LANCET, V1, P328
   Olson SW, 2004, ANN INTERN MED, V140, P850, DOI 10.7326/0003-4819-140-10-200405180-00033
   Ortiz DI, 2016, SURGERY, V159, P259, DOI 10.1016/j.surg.2015.05.034
   Osinga TE, 2013, NETH J MED, V71, P512
   Overgaard CB, 2008, CIRCULATION, V118, P1047, DOI 10.1161/CIRCULATIONAHA.107.728840
   Pacak K, 2007, J CLIN ENDOCR METAB, V92, P4069, DOI 10.1210/jc.2007-1720
   Pavlin DJ, 1999, ANESTH ANALG, V89, P90, DOI 10.1097/00000539-199907000-00016
   PICKARD JL, 1995, J PEDIATR SURG, V30, P1613, DOI 10.1016/0022-3468(95)90172-8
   Pisarska M, 2016, GLAND SURG, V5, P506, DOI 10.21037/gs.2016.09.05
   Poopalalingam R, 2001, CAN J ANAESTH, V48, P876, DOI 10.1007/BF03017353
   Powroznyk AVV, 2003, EUR J ANAESTH, V20, P697, DOI 10.1097/00003643-200309000-00004
   Ramachandran R, 2017, INDIAN J UROL, V33, P19, DOI 10.4103/0970-1591.194781
   Ramakrishna Harish, 2015, J Anaesthesiol Clin Pharmacol, V31, P317, DOI 10.4103/0970-9185.161665
   REYNOLDS C, 1983, CAN MED ASSOC J, V129, P349
   Rhoney D, 2009, AM J HEALTH-SYST PH, V66, P1343, DOI 10.2146/ajhp080348.p1
   Sarasin SM, 2006, ANN ROY COLL SURG, V88, P394, DOI 10.1308/003588406X106531
   SATO Y, 1982, JPN CIRC J, V46, P1059, DOI 10.1253/jcj.46.1059
   Saunders MD, 2007, BEST PRACT RES CL GA, V21, P671, DOI 10.1016/j.bpg.2007.03.001
   Savelieva I, 2008, DRUG SAFETY, V31, P95, DOI 10.2165/00002018-200831020-00001
   Shen WT, 2006, ARCH SURG-CHICAGO, V141, P771, DOI 10.1001/archsurg.141.8.771
   Shimosawa T, 2004, HYPERTENSION, V44, P897, DOI 10.1161/01.HYP.0000146536.68208.84
   Sibal L, 2006, CLIN ENDOCRINOL, V65, P186, DOI 10.1111/j.1365-2265.2006.02571.x
   Sohn CI, 1998, AM J GASTROENTEROL, V93, P124
   SPERGEL G, 1968, NEW ENGL J MED, V278, P803, DOI 10.1056/NEJM196804112781501
   STANLEY JC, 1975, ARCH SURG-CHICAGO, V110, P561
   Swedberg K, 2010, LANCET, V376, P875, DOI 10.1016/S0140-6736(10)61198-1
   TSUJIMOTO G, 1987, CIRC RES, V61, P86, DOI 10.1161/01.RES.61.1.86
   TSUJIMOTO G, 1984, ENDOCRINOLOGY, V114, P1272, DOI 10.1210/endo-114-4-1272
   Ueda T, 2005, INTERNAL MED, V44, P222, DOI 10.2169/internalmedicine.44.222
   VANHEERDEN JA, 1984, WORLD J SURG, V8, P612, DOI 10.1007/BF01654950
   Varon J, 2003, CRIT CARE, V7, P374, DOI 10.1186/cc2351
   Varon J, 2008, VASC HEALTH RISK MAN, V4, P615, DOI 10.2147/VHRM.S2471
   Weingarten TN, 2010, UROLOGY, V76, DOI 10.1016/j.urology.2010.03.032
   Whelton Paul K, 2018, Hypertension, V71, pe13, DOI [10.1016/j.jash.2018.06.010, 10.1161/HYP.0000000000000065]
   Wu Hsi-Wen, 2008, Am J Emerg Med, V26, DOI 10.1016/j.ajem.2008.01.052
   YAMAGUCHI I, 1980, J PHARMACOL EXP THER, V214, P275
   Young PY, 2014, SURG CLIN N AM, V94, P1245, DOI 10.1016/j.suc.2014.08.008
   Zelinka T, 2007, STRESS, V10, P195, DOI 10.1080/10253890701395896
NR 144
TC 20
Z9 23
U1 2
U2 5
PU MDPI
PI BASEL
PA ST ALBAN-ANLAGE 66, CH-4052 BASEL, SWITZERLAND
EI 2072-6694
J9 CANCERS
JI Cancers
PD JUN 26
PY 2019
VL 11
IS 7
AR 936
DI 10.3390/cancers11070936
PG 27
WC Oncology
WE Science Citation Index Expanded (SCI-EXPANDED)
SC Oncology
GA IO4AV
UT WOS:000479322800047
PM 31277296
OA Green Published, Green Submitted, gold
DA 2023-08-27
ER

PT J
AU Kaya, G
   Laurini, R
   Chaubert, P
   Gross, N
AF Kaya, G
   Laurini, R
   Chaubert, P
   Gross, N
TI Expression of CD44 and its isoforms in the fetal neuroblasts
SO APPLIED IMMUNOHISTOCHEMISTRY & MOLECULAR MORPHOLOGY
LA English
DT Article
DE CD44 standard and isoforms; fetal neuroblasts; adrenal gland cells;
   human neuroblastoma
ID N-MYC; VARIANT ISOFORMS; CELLS; HYALURONATE; ANTIGEN; TISSUES; TUMORS;
   AMPLIFICATION; ANTIBODY; RECEPTOR
AB CD44 is a polymorphic transmembrane glycoprotein that exists as multiple isoforms resulting from alternative splicing and posttranslational modifications. Enhanced expression of CD-44 has been correlated to the tumorigenicity and metastatic behavior in different malignant tumors. In contrast, human neuroblastomas exhibit an inverse correlation between CD44 expression and tumor malignancy. To determine whether there is a CD44 silencing in sympatho-adrenal precursors as a possible explanation for the down-regulation of CD44 in neuroblastomas, the expression of standard CD44H and v6, v7, v7v8, or v10 isoforms was analyzed by immunohistochemistry in human adrenal glands of 14- to 20-week-old gestational age fetuses, All of the fetal neuroblasts localized in the adrenal gland parenchyma and migrating from the sympathetic nerve chain into the fetal adrenal cortex strongly expressed CD44H but none of the CD44 isoforms could be detected in these cells. Ln contrast, a strong expression of CD44v7 and v6 was detected in the fetal adrenal cells. These results indicate that, as for many other cell types, the CD44H expressed by fetal neuroblasts may contribute to controlling their migration into the adrenal medulla and that the down-regulation of CD44H in neuroblastoma cells should be explained by mechanisms other than the fetal suppression of CD44H expression in their normal counterparts.
C1 CHU Vaudois, Dept Pediat, Oncohematol Unit, CH-1011 Lausanne, Switzerland.
   CHU Vaudois, Inst Pathol, CH-1011 Lausanne, Switzerland.
C3 University of Lausanne; Centre Hospitalier Universitaire Vaudois (CHUV);
   University of Lausanne; Centre Hospitalier Universitaire Vaudois (CHUV)
RP Gross, N (通讯作者)，CHU Vaudois, Dept Pediat, Oncohematol Unit, CH-1011 Lausanne, Switzerland.
CR Barshack I, 1998, J CLIN PATHOL, V51, P52, DOI 10.1136/jcp.51.1.52
   BARTOLAZZI A, 1994, J EXP MED, V180, P53, DOI 10.1084/jem.180.1.53
   BRODEUR GM, 1995, EUR J CANCER, V31A, P505, DOI 10.1016/0959-8049(95)00040-P
   Combaret V, 1996, J CLIN ONCOL, V14, P25, DOI 10.1200/JCO.1996.14.1.25
   COOPER MJ, 1992, J CLIN INVEST, V90, P2402, DOI 10.1172/JCI116131
   DALCHAU R, 1980, EUR J IMMUNOL, V10, P745, DOI 10.1002/eji.1830101004
   Dall P, 1996, INT J CANCER, V69, P79, DOI 10.1002/(SICI)1097-0215(19960422)69:2<79::AID-IJC2>3.3.CO;2-5
   FUJITA N, 1994, CANCER RES, V54, P3922
   GROSS N, 1994, INT J CANCER, V59, P141, DOI 10.1002/ijc.2910590124
   GROSS N, 1994, CANCER RES, V54, P4238
   Gross N, 1997, CANCER RES, V57, P1387
   JAKOBOVITS A, 1985, NATURE, V318, P188, DOI 10.1038/318188a0
   Kaya G, 1999, J INVEST DERMATOL, V113, P137, DOI 10.1046/j.1523-1747.1999.00642.x
   Kaya G, 1997, GENE DEV, V11, P996, DOI 10.1101/gad.11.8.996
   Kondo K, 1998, J SURG ONCOL, V69, P128, DOI 10.1002/(SICI)1096-9098(199811)69:3<128::AID-JSO3>3.0.CO;2-M
   LESLEY J, 1993, ADV IMMUNOL, V54, P271, DOI 10.1016/S0065-2776(08)60537-4
   MORETTO G, 1993, J NEUROPATH EXP NEUR, V52, P419, DOI 10.1097/00005072-199307000-00009
   Naor D, 1997, ADV CANCER RES, V71, P241, DOI 10.1016/S0065-230X(08)60101-3
   OKSALA O, 1995, J HISTOCHEM CYTOCHEM, V43, P125, DOI 10.1177/43.2.7529785
   SALMI M, 1993, J CELL BIOL, V122, P431, DOI 10.1083/jcb.122.2.431
   SCREATON GR, 1992, P NATL ACAD SCI USA, V89, P12160, DOI 10.1073/pnas.89.24.12160
   Seiter S, 1996, CLIN CANCER RES, V2, P447
   Seiter S, 1996, VIRCHOWS ARCH, V428, P141
   SHI SR, 1991, J HISTOCHEM CYTOCHEM, V39, P741, DOI 10.1177/39.6.1709656
   STAMENKOVIC I, 1991, EMBO J, V10, P343, DOI 10.1002/j.1460-2075.1991.tb07955.x
   STANTON BR, 1992, GENE DEV, V6, P2235, DOI 10.1101/gad.6.12a.2235
   STERNBER.LA, 1970, J HISTOCHEM CYTOCHEM, V18, P315, DOI 10.1177/18.5.315
   SU BC, 1988, AM J OBSTET GYNECOL, V159, P1195, DOI 10.1016/0002-9378(88)90446-2
   TERPE HJ, 1994, HISTOCHEMISTRY, V101, P79, DOI 10.1007/BF00269353
   THOMAS L, 1993, J INVEST DERMATOL, V100, P115, DOI 10.1111/1523-1747.ep12462776
NR 30
TC 2
Z9 3
U1 0
U2 0
PU LIPPINCOTT WILLIAMS & WILKINS
PI PHILADELPHIA
PA 530 WALNUT ST, PHILADELPHIA, PA 19106-3621 USA
SN 1062-3345
J9 APPL IMMUNOHISTO M M
JI Appl. Immunohistochem.
PD JUN
PY 2001
VL 9
IS 2
BP 180
EP 184
DI 10.1097/00022744-200106000-00012
PG 5
WC Anatomy & Morphology; Medical Laboratory Technology; Pathology
WE Science Citation Index Expanded (SCI-EXPANDED)
SC Anatomy & Morphology; Medical Laboratory Technology; Pathology
GA 436AZ
UT WOS:000168915500012
PM 11396637
DA 2023-08-27
ER

PT J
AU Wang, B
   Qiu, J
AF Wang, Ben
   Qiu, Jian
TI Progress in the diagnosis and treatment of paraganglioma
SO TRANSLATIONAL CANCER RESEARCH
LA English
DT Review
DE Paraganglioma (PGL); genetics; clinical manifestation; diagnosis;
   treatment; research progress
ID POSITRON-EMISSION-TOMOGRAPHY; MALIGNANT PHEOCHROMOCYTOMA; METASTATIC
   PHEOCHROMOCYTOMA; CLINICAL-PRACTICE; URINARY-BLADDER; MANAGEMENT;
   MUTATIONS; PET; LOCALIZATION; SCINTIGRAPHY
AB Neuroendocrine tumors derived from the adrenal medulla and the adrenal gland are called pheochromocytoma (PHEO) and paraganglioma (PGL.), respectively. PGLs are neuroepithelial cell clusters associated with sympathetic or parasympathetic nerves, and are scattered throughout the body. According to the World Health Organization, the presence of distant metastases indicates malignant PGL. Most PGLs arc benign, but their high secretion of catecholamines in the blood is associated with high blood pressure, cardiovascular disease, and death. Further research on PGL is required to provide a theoretical basis for clinical diagnosis and treatment. This article reviews the genetics, clinical manifestations, benign and malignant forms, current major diagnostic methods, and progress in the treatment of PGL.
C1 [Wang, Ben] Xian Med Univ, Xian 710068, Shaanxi, Peoples R China.
   [Qiu, Jian] Shaanxi Prov Peoples Hosp, Dept Gen Surg, 256 Youyi West Rd, Xian 710068, Shaanxi, Peoples R China.
C3 Xi'an Medical University; Xi'an Medical University
RP Qiu, J (通讯作者)，Shaanxi Prov Peoples Hosp, Dept Gen Surg, 256 Youyi West Rd, Xian 710068, Shaanxi, Peoples R China.
EM qiujian_263@126.com
CR Adler JT, 2008, ONCOLOGIST, V13, P779, DOI 10.1634/theoncologist.2008-0043
   Agarwal G, 2012, LANGENBECK ARCH SURG, V397, P1109, DOI 10.1007/s00423-011-0879-3
   Amar L, 2007, J CLIN ENDOCR METAB, V92, P3822, DOI 10.1210/jc.2007-0709
   APELDOORN L, 1995, NETH J MED, V46, P239, DOI 10.1016/0300-2977(94)00098-0
   Asai S, 2017, HORM CANCER-US, V8, P108, DOI 10.1007/s12672-017-0284-7
   Ayala-Ramirez M, 2011, J CLIN ENDOCR METAB, V96, P717, DOI 10.1210/jc.2010-1946
   Baeza JC, 2012, CANCER IMAGING, V12, P153, DOI 10.1102/1470-7330.2012.0016
   Bai RJ, 2003, IMAGING DIAGNOSIS EN
   Bholah R, 2017, FRONT PEDIATR, V5, DOI 10.3389/fped.2017.00155
   Breen W, 2018, ADV RADIAT ONCOL, V3, P25, DOI 10.1016/j.adro.2017.11.002
   Bruynzeel H, 2010, J CLIN ENDOCR METAB, V95, P678, DOI 10.1210/jc.2009-1051
   Canu L, 2017, ARCH ENDOCRIN METAB, V61, P90, DOI 10.1590/2359-3997000000217
   Cascon A, 2015, JNCI-J NATL CANCER I, V107, DOI 10.1093/jnci/djv053
   Castro-Vega LJ, 2014, HUM MOL GENET, V23, P2440, DOI 10.1093/hmg/ddt639
   Chen CC, 2012, J SURG ONCOL, V106, P532, DOI 10.1002/jso.23162
   Clark GR, 2014, J CLIN ENDOCR METAB, V99, pE2046, DOI 10.1210/jc.2014-1659
   Comino-Mendez I, 2011, NAT GENET, V43, P663, DOI 10.1038/ng.861
   DAS S, 1983, UROLOGY, V21, P20, DOI 10.1016/0090-4295(83)90116-4
   Deveci EK, 2013, MOL IMAGING RADIONUC, V22, P76, DOI 10.4274/Mirt.68552
   Eisenhofer G, 2012, EUR J CANCER, V48, P1739, DOI 10.1016/j.ejca.2011.07.016
   Fikri ASF, 2014, ACTA RADIOL, V55, P631, DOI 10.1177/0284185113504330
   Fishbein L, 2017, ENDOCR-RELAT CANCER, V24, pL51, DOI 10.1530/ERC-17-0086
   Fishbein L, 2016, HEMATOL ONCOL CLIN N, V30, P135, DOI 10.1016/j.hoc.2015.09.006
   Fishbein L, 2013, J CLIN HYPERTENS, V15, P428, DOI 10.1111/jch.12084
   Fonte JS, 2012, ENDOCR-RELAT CANCER, V19, P83, DOI 10.1530/ERC-11-0243
   Furuta N, 1999, INT J UROL, V6, P119, DOI 10.1046/j.1442-2042.1999.06310.x
   Gilbo P, 2015, AM J OTOLARYNG, V36, P692, DOI 10.1016/j.amjoto.2015.06.004
   Hadoux J, 2017, HORM CANCER-US, V8, P330, DOI 10.1007/s12672-017-0303-8
   Hartung-Knemeyer V, 2012, J CLIN ENDOCR METAB, V97, P3833, DOI 10.1210/jc.2012-1958
   Havekes B, 2009, PEDIATR NEPHROL, V24, P943, DOI 10.1007/s00467-008-0888-9
   Huang H, 2008, CANCER-AM CANCER SOC, V113, P2020, DOI 10.1002/cncr.23812
   Huang JP, 2012, MED CLIN RES, V29, P771
   Ilias I, 2008, J NUCL MED, V49, P1613, DOI 10.2967/jnumed.108.052373
   Imani F, 2009, J NUCL MED, V50, P513, DOI 10.2967/jnumed.108.058396
   Jiang LL, 2018, CHINESE MED J, P280
   Jiang SL, 2011, ENDOCRINOLOGY, V152, P2133, DOI 10.1210/en.2011-0052
   Jimenez C, 2013, CURR ONCOL REP, V15, P356, DOI 10.1007/s11912-013-0320-x
   Joynt KE, 2009, CARDIOL REV, V17, P159, DOI 10.1097/CRD.0b013e3181a6de40
   Kimura N, 2014, ENDOCR-RELAT CANCER, V21, P405, DOI 10.1530/ERC-13-0494
   King KS, 2011, J CLIN ENDOCR METAB, V96, P2779, DOI 10.1210/jc.2011-0333
   Kohlenberg J, 2019, CANCERS, V11, DOI 10.3390/cancers11020195
   Kubota Y, 1998, CANCER, V82, P176, DOI 10.1002/(SICI)1097-0142(19980101)82:1<176::AID-CNCR22>3.3.CO;2-N
   Lefebvre M, 2014, CURR ONCOL, V21, pE8, DOI 10.3747/co.21.1579
   Lenders JWM, 2017, ENDOCRINOL METAB, V32, P152, DOI 10.3803/EnM.2017.32.2.152
   Lenders JWM, 2014, J CLIN ENDOCR METAB, V99, P1915, DOI 10.1210/jc.2014-1498
   Lenders JWM, 2005, LANCET, V366, P665, DOI 10.1016/S0140-6736(05)67139-5
   Leung K, 2013, AM J ROENTGENOL, V200, P370, DOI 10.2214/AJR.12.9126
   Liu FS, 1997, TUMOR PATHOLOGY
   Lotti LV, 2019, CANCERS, V11, DOI 10.3390/cancers11030273
   Lu HY, 2019, UROL ONCOL-SEMIN ORI, V37, DOI 10.1016/j.urolonc.2019.01.027
   Maher ER, 2011, EUR J HUM GENET, V19, P617, DOI 10.1038/ejhg.2010.175
   Martucci VL, 2014, CURR PROB CANCER, V38, P7, DOI 10.1016/j.currproblcancer.2014.01.001
   Marzola MC, 2014, CLIN NUCL MED, V39, pE53, DOI 10.1097/RLU.0b013e31829aface
   Pacak K, 2001, HYPERTENSION, V38, P6, DOI 10.1161/01.HYP.38.1.6
   Pacak K, 2007, NAT CLIN PRACT ENDOC, V3, P92, DOI 10.1038/ncpendmet0396
   Pierre C, 2019, VIRCHOWS ARCH, V474, P721, DOI 10.1007/s00428-019-02553-5
   Plouin PF, 1997, HYPERTENSION, V29, P1133, DOI 10.1161/01.HYP.29.5.1133
   Rao D, 2019, J CLIN ENDOCRINOL ME
   Remer T, 2002, AM J CLIN NUTR, V75, P561, DOI 10.1093/ajcn/75.3.561
   Roman-Gonzalez A, 2018, ANN SURG, V268, P172, DOI 10.1097/SLA.0000000000002195
   Romero M, 2015, J CLIN HYPERTENS, V17, P720, DOI 10.1111/jch.12571
   Schuttler J, 1995, Anasthesiol Intensivmed Notfallmed Schmerzther, V30, P341, DOI 10.1055/s-2007-996507
   Somasundar P, 2000, J SURG ONCOL, V74, P286, DOI 10.1002/1096-9098(200008)74:4<286::AID-JSO9>3.3.CO;2-3
   Steinsapir J, 1997, ARCH INTERN MED, V157, P901, DOI 10.1001/archinte.157.8.901
   Stenman A, 2018, LANGENBECK ARCH SURG, V403, P785, DOI 10.1007/s00423-018-1679-9
   Taieb D, 2018, CELL TISSUE RES, V372, P393, DOI 10.1007/s00441-018-2791-4
   Taieb D, 2012, EUR J NUCL MED MOL I, V39, P1977, DOI 10.1007/s00259-012-2215-8
   Thompson LDR, 2002, AM J SURG PATHOL, V26, P551, DOI 10.1097/00000478-200205000-00002
   Timmers HJLM, 2012, J NATL CANCER I, V104, P700, DOI 10.1093/jnci/djs188
   Timmers HJLM, 2009, J CLIN ENDOCR METAB, V94, P4757, DOI 10.1210/jc.2009-1248
   Timmers HJLM, 2009, CLIN ENDOCRINOL, V71, P11, DOI 10.1111/j.1365-2265.2008.03496.x
   van Hulsteijn LT, 2014, CLIN ENDOCRINOL, V80, P487, DOI 10.1111/cen.12341
   Vogel J, 2014, FRONT ONCOL, V4, DOI 10.3389/fonc.2014.00166
   Waguespack SG, 2010, J CLIN ENDOCR METAB, V95, P2023, DOI 10.1210/jc.2009-2830
   Wang GS, 2014, CHINESE J CLIN MED I, V25, P542
   Weingarten TN, 2010, UROLOGY, V76, DOI 10.1016/j.urology.2010.03.032
   Williams ME, 1997, NATIONAL ONLINE MEETING, PROCEEDINGS - 1997, P1
   Zeitlin I, 2011, ISR MED ASSOC J, V13, P311
   Zelinka T, 2008, ENDOCR-RELAT CANCER, V15, P311, DOI 10.1677/ERC-07-0217
   Zhai HY, 2017, CLIN GENITOURIN CANC, V15, pE765, DOI 10.1016/j.clgc.2017.03.010
   Zhu Y, 1999, Zhonghua Wai Ke Za Zhi, V37, P759
   代文杰, 2008, [中国实用外科杂志, Chinese Journal of Practical Surgery], V28, P76
NR 82
TC 1
Z9 1
U1 0
U2 8
PU AME PUBL CO
PI SHATIN
PA FLAT-RM C 16F, KINGS WING PLAZA 1, NO 3 KWAN ST, SHATIN, HONG KONG
   00000, PEOPLES R CHINA
SN 2218-676X
EI 2219-6803
J9 TRANSL CANCER RES
JI Transl. Cancer Res.
PD NOV
PY 2019
VL 8
IS 7
BP 2624
EP 2635
DI 10.21037/tcr.2019.10.11
PG 12
WC Oncology
WE Science Citation Index Expanded (SCI-EXPANDED)
SC Oncology
GA JR5MM
UT WOS:000499669000016
PM 35117020
OA Green Published, gold
DA 2023-08-27
ER

PT J
AU Gaunt, T
   D'Arco, F
   Smets, AM
   McHugh, K
   Shelmerdine, SC
AF Gaunt, Trevor
   D'Arco, Felice
   Smets, Anne M.
   McHugh, Kieran
   Shelmerdine, Susan C.
TI Emergency imaging in paediatric oncology: a pictorial review
SO INSIGHTS INTO IMAGING
LA English
DT Review
DE Emergency; Neoplasms; Child; Radiology; Tumour
ID BILIARY-TRACT RHABDOMYOSARCOMA; ANTERIOR MEDIASTINAL MASS; ANESTHETIC
   MANAGEMENT; PERICARDIAL-EFFUSION; RISK-FACTORS; LONG-TERM; CHILDREN;
   CHILDHOOD; CANCER; LEUKEMIA
AB Despite the decline in mortality rates over the last 20 years, cancer remains one of the leading causes of death in children worldwide. Early recognition and treatment for acute oncological emergencies are vital in preventing mortality and poor outcomes, such as irreversible end-organ damage and a compromised quality of life.
   Imaging plays a pivotal and adjunctive role to clinical examination, and a high level of interpretative acumen by the radiologist can make the difference between life and death. In contrast to adults, the most accessible cross-sectional imaging tool in children typically involves ultrasound. The excellent soft tissue differentiation allows for careful delineation of malignant masses and along with colour Doppler imaging, thromboses and large haematomas can be easily identified. Neurological imaging, particularly in older children is an exception. Here, computed tomography (CT) is required for acute intracranial pathologies, with magnetic resonance imaging (MRI) providing more definitive results later.
   This review is divided into a 'body systems' format covering a range of pathologies including neurological complications (brainstem herniation, hydrocephalus, spinal cord compression), thoracic complications (airway obstruction, superior vena cava syndrome, cardiac tamponade), intra-abdominal complications (bowel obstruction and perforation, hydronephrosis, abdominal compartment syndrome) and haematological-related emergencies (thrombosis, infection, massive haemorrhage). Within each subsection, we highlight pertinent clinical and imaging considerations.
   The overall objective of this pictorial review is to illustrate how primary childhood malignancies may present with life-threatening complications, and emphasise the need for imminent patient management.
C1 [Gaunt, Trevor; D'Arco, Felice; McHugh, Kieran; Shelmerdine, Susan C.] Great Ormond St Hosp Sick Children, London WC1N 3JH, England.
   [Smets, Anne M.] Acad Med Ctr, POB 22700, NL-1100 DE Amsterdam, Netherlands.
   [Shelmerdine, Susan C.] UCL Great Ormond St Inst Child Hlth, London, England.
C3 University of London; University College London; Great Ormond Street
   Hospital for Children NHS Foundation Trust; University of Amsterdam;
   Academic Medical Center Amsterdam; University of London; University
   College London
RP Shelmerdine, SC (通讯作者)，Great Ormond St Hosp Sick Children, London WC1N 3JH, England.; Shelmerdine, SC (通讯作者)，UCL Great Ormond St Inst Child Hlth, London, England.
EM susan.shelmerdine@gosh.nhs.uk
RI Shelmerdine, Susan/AHA-9109-2022
OI Shelmerdine, Susan/0000-0001-6642-9967
FU RCUK/UKRI Innovation Fellowship; Medical Research Council (MRC) Clinical
   Research Training Fellowship [MR/R00218/1]; Royal College of
   Radiologists (RCR); MRC [MR/R002118/1] Funding Source: UKRI
FX SCS is supported by a RCUK/UKRI Innovation Fellowship and Medical
   Research Council (MRC) Clinical Research Training Fellowship (Grant Ref:
   MR/R00218/1). This award is jointly funded by the Royal College of
   Radiologists (RCR).
CR Alexander A, 2011, J UROLOGY, V186, P1705, DOI 10.1016/j.juro.2011.04.010
   Arya LS, 2002, MED PEDIATR ONCOL, V38, P282, DOI 10.1002/mpo.1327
   Ashraf T, 2013, PEDIATR CARDIOL, V34, P771, DOI 10.1007/s00246-012-0549-4
   Athale U, 2007, PEDIATR BLOOD CANCER, V49, P171, DOI 10.1002/pbc.21047
   Biswas A, 2020, J PEDIAT HEMATOL ONC, V42, P228, DOI 10.1097/MPH.0000000000001402
   Broglie L, 2019, BIOL BLOOD MARROW TR, V25, P2024, DOI 10.1016/j.bbmt.2019.06.004
   Chavhan GB, 2016, PEDIATR RADIOL, V46, P9, DOI 10.1007/s00247-015-3454-1
   D'Arco F, 2018, PEDIATR RADIOL, V48, P1955, DOI 10.1007/s00247-018-4224-7
   De Lange C, 2011, INSIGHTS IMAGING, V2, P585, DOI 10.1007/s13244-011-0113-4
   Diamond CA, 1998, RUDOLPHS FUNDAMENTAL, P491
   Diamond M, 2018, J PEDIAT HEMATOL ONC, V40, P132, DOI 10.1097/MPH.0000000000000974
   Divarci E, 2016, J PEDIATR SURG, V51, P503, DOI 10.1016/j.jpedsurg.2014.03.014
   Fallon SC, 2013, J PEDIATR SURG, V48, P436, DOI 10.1016/j.jpedsurg.2012.12.002
   Garey CL, 2011, EUR J PEDIATR SURG, V21, P310, DOI 10.1055/s-0031-1279745
   Gubernick JA, 2000, RADIOGRAPHICS, V20, P173, DOI 10.1148/radiographics.20.1.g00ja25173
   Gupta H, 2007, J PEDIATR SURG, V42, P998, DOI 10.1016/j.jpedsurg.2007.01.033
   Hack HA, 2008, ANAESTHESIA, V63, P837, DOI 10.1111/j.1365-2044.2008.05515.x
   HARRIS GJ, 1987, ANN THORAC SURG, V44, P238, DOI 10.1016/S0003-4975(10)62061-9
   Higdon ML, 2006, AM FAM PHYSICIAN, V74, P1873
   Hirose S, 2003, J PEDIATR SURG, V38, P446, DOI 10.1053/jpsu.2003.50077
   Huber J, 2008, KLIN PADIATR, V220, P378, DOI 10.1055/s-0028-1083792
   Hudson MM, 2017, CANCER EPIDEM BIOMAR, V26, P666, DOI 10.1158/1055-9965.EPI-16-0812
   Husain AN, 2011, STOCKER DEHNERS PEDI, P779
   Je BK, 2019, AM J ROENTGENOL, V212, P655, DOI 10.2214/AJR.18.20119
   Kaiser AD, 2007, SURGERY, V142, P469, DOI 10.1016/j.surg.2007.07.015
   Karcioglu Zeynel A, 2004, Cancer Control, V11, P328
   Kaufmann J, 2020, PREHOSP EMERG CARE, V24, P303, DOI 10.1080/10903127.2019.1626957
   KING RM, 1982, J PEDIATR SURG, V17, P512
   Kralik SF, 2018, J AAPOS, V22, P27, DOI 10.1016/j.jaapos.2017.09.002
   Kumar IH, 2009, ANN CARD ANAESTH, V12, P63, DOI 10.4103/0971-9784.45016
   Kumar V, 2012, INDIA J SURG ONCOL, V3, P314, DOI 10.1007/s13193-012-0186-7
   Malbrain MLNG, 2004, INTENS CARE MED, V30, P822, DOI 10.1007/s00134-004-2169-9
   Malkan AD, 2016, CURR PEDIATR REV, V12, P190, DOI 10.2174/1573396312666160118104903
   Masahata K, 2019, PEDIATR SURG INT, V35, P835, DOI 10.1007/s00383-019-04494-1
   McCarten KM, 2018, PEDIATR RADIOL, V48, P1736, DOI 10.1007/s00247-018-4197-6
   Mulay K, 2014, ORBIT, V33, P292, DOI 10.3109/01676830.2014.900088
   Nakata K, 2018, CANCER SCI, V109, P422, DOI 10.1111/cas.13457
   Neilsen N, 2007, NURSING CARE PEDIAT
   Nicol K, 2007, PEDIATR DEVEL PATHOL, V10, P89, DOI 10.2350/06-03-0068.1
   Nievelstein RAJ, 2010, PEDIATR RADIOL, V40, P1324, DOI 10.1007/s00247-010-1714-7
   Okabe T, 2018, INSIGHTS IMAGING, V9, P313, DOI 10.1007/s13244-018-0628-z
   PARISH JM, 1981, MAYO CLIN PROC, V56, P407
   Pearson JK, 2015, SEMIN CARDIOTHORAC V, V19, P248, DOI 10.1177/1089253215578931
   Perruccio K, 2018, TUMORI J, V104, P232, DOI 10.5301/tj.5000692
   Prabhu SP, 2010, NEUROIMAG CLIN N AM, V20, P663, DOI 10.1016/j.nic.2010.07.008
   Pritchard-Jones K, 2014, CANCER-AM CANCER SOC, V120, P2388, DOI 10.1002/cncr.28745
   Pritchard-Jones K, 2013, LANCET ONCOL, V14, pE95, DOI 10.1016/S1470-2045(13)70010-X
   Prusakowski MK, 2014, EMERG MED CLIN N AM, V32, P527, DOI 10.1016/j.emc.2014.04.005
   Qaddoumi I, 2009, CANCER-AM CANCER SOC, V115, P5761, DOI 10.1002/cncr.24663
   Rath L, 2012, SEMIN CARDIOTHORAC V, V16, P235, DOI 10.1177/1089253212454336
   Ravelli A, 2019, RADIOL MED, V124, P917, DOI 10.1007/s11547-019-01049-1
   Ray GL, 2013, PEDIATR BLOOD CANCER, V60, P1839, DOI 10.1002/pbc.24659
   RUYMANN FB, 1985, CANCER, V56, P575
   Saigal G, 2018, NEUROIMAG CLIN N AM, V28, P453, DOI 10.1016/j.nic.2018.03.007
   Sebire G, 2005, BRAIN, V128, P477, DOI 10.1093/brain/awh412
   Seth R, 2011, INDIAN J PEDIATR, V78, P709, DOI 10.1007/s12098-011-0381-5
   SHAMBERGER RC, 1991, J PEDIATR SURG, V26, P138, DOI 10.1016/0022-3468(91)90894-Y
   Shelmerdine SC, 2017, PEDIATR RADIOL, V47, P254, DOI 10.1007/s00247-016-3708-6
   Shen CH, 2017, TRANSPL P, V49, P185, DOI 10.1016/j.transproceed.2016.11.028
   Slats AM, 2005, LEUKEMIA, V19, P537, DOI 10.1038/sj.leu.2403665
   Sola C, 2014, PEDIATR ANESTH, V24, P534, DOI 10.1111/pan.12300
   Spavor M, 2016, THROMB RES, V144, P27, DOI 10.1016/j.thromres.2016.05.015
   SPOTTSWOOD SE, 1994, PEDIATR RADIOL, V24, P494, DOI 10.1007/BF02015009
   Terpe F, 2012, J PEDIAT HEMATOL ONC, V34, pE80, DOI 10.1097/MPH.0b013e31822d4e8c
   Trahair T, 2017, J PEDIATR-US, V188, P294, DOI 10.1016/j.jpeds.2017.05.051
   Traylor KS, 2018, SEMIN ULTRASOUND CT, V39, P605, DOI 10.1053/j.sult.2018.09.002
   Tu YF, 2018, SEMIN OPHTHALMOL, V33, P116, DOI 10.1080/08820538.2017.1353831
   Uchiumi H, 2007, INT J HEMATOL, V86, P137, DOI 10.1532/IJH97.06173
   Walker AJ, 2014, THROMB RES, V133, P340, DOI 10.1016/j.thromres.2013.12.021
   Walker CT, 2012, PEDIATR NEUROSURG, V48, P342, DOI 10.1159/000353608
   Warren KE, 2018, NEURO-ONCOLOGY, V20, P13, DOI 10.1093/neuonc/nox087
   Weidner BCS, 2017, AM SURGEON, V83, pE360
   Wilne S, 2007, LANCET ONCOL, V8, P685, DOI 10.1016/S1470-2045(07)70207-3
   Yuan SM, 2015, INT J CLIN EXP MED, V8, P10006
   Zavras N, 2012, INDIAN J PEDIATR, V79, P541, DOI 10.1007/s12098-011-0549-z
NR 75
TC 6
Z9 6
U1 0
U2 4
PU SPRINGEROPEN
PI LONDON
PA CAMPUS, 4 CRINAN ST, LONDON, N1 9XW, ENGLAND
SN 1869-4101
J9 INSIGHTS IMAGING
JI Insights Imaging
PD DEC 18
PY 2019
VL 10
IS 1
AR 120
DI 10.1186/s13244-019-0796-5
PG 17
WC Radiology, Nuclear Medicine & Medical Imaging
WE Science Citation Index Expanded (SCI-EXPANDED)
SC Radiology, Nuclear Medicine & Medical Imaging
GA KH4KY
UT WOS:000510616800001
PM 31853747
OA Green Published, gold
DA 2023-08-27
ER

PT S
AU Zeng, ZP
   Liu, DM
   Li, HZ
   Fan, XR
   Liu, GQ
   Yan, WG
   Tong, AL
   Zheng, X
AF Zeng, Zheng-Pei
   Liu, Dong-Mei
   Li, Han-Zhong
   Fan, Xin-Rong
   Liu, Guo-Qiang
   Yan, Wei-Gang
   Tong, An-Li
   Zheng, Xin
BE Pacak, K
   Eisenhofer, G
TI Expression and effect of adrenomedullin in pheochromocytoma
SO PHEOCHROMOCYTOMA
SE ANNALS OF THE NEW YORK ACADEMY OF SCIENCES
LA English
DT Article; Proceedings Paper
CT 1st International Symposium on Pheochromocytoma
CY OCT 20-23, 2005
CL Bethesda, MD
SP NIH
DE adrenomedullin; expression; proliferation; adrenomedullin receptor;
   pheochromocytoma
ID ACTIVITY-MODIFYING PROTEINS; RECEPTOR-LIKE RECEPTOR; PEPTIDE; TUMORS
AB This study investigates the expression of human adrenomedullin (ADM) and its receptor-receptor activity modifying protein 2/calcitonin receptor-like receptor (RAMP2/CRLR) mRNA in pheochromocytoma by reverse transcriptase polymerase chain reaction (RT-PCR) and its effect on the proliferation of pheochromocytoma cells by MTT. The mRNA expression of ADM and its receptor RAMP2/CRLR was present in normal adrenal medulla and pheochromocytoma tissues. The mRNA expression of ADM, RAMP2, and CRLR is markedly higher in pheochromocytomas than in normal medulla. ADM inhibits the proliferation of human pheochromocytoma cells and exerts a possible autocrine or paracrine effect in the adrenal.
C1 Chinese Acad Med Sci, Dept Endocrinol, Peking Union Med Coll Hosp, Beijing 100730, Peoples R China.
   Peking Union Med Coll, Beijing 100730, Peoples R China.
   Chinese Acad Med Sci, Dept Urol, Peking Union Med Coll Hosp, Beijing 100730, Peoples R China.
C3 Chinese Academy of Medical Sciences - Peking Union Medical College;
   Peking Union Medical College Hospital; Chinese Academy of Medical
   Sciences - Peking Union Medical College; Peking Union Medical College;
   Chinese Academy of Medical Sciences - Peking Union Medical College;
   Peking Union Medical College Hospital
RP Zeng, ZP (通讯作者)，Chinese Acad Med Sci, Dept Endocrinol, Peking Union Med Coll Hosp, Beijing 100730, Peoples R China.
EM zengzhengpei@yahoo.com.cn
RI liu, dongsheng/IWM-1597-2023
CR ICHIKI Y, 1994, FEBS LETT, V138, P6
   KITAMURA K, 1993, BIOCHEM BIOPH RES CO, V192, P553, DOI 10.1006/bbrc.1993.1451
   Kuwasako K, 2004, PEPTIDES, V25, P2003, DOI 10.1016/j.peptides.2004.06.002
   Linscheid P, 2005, ENDOCRINOLOGY, V146, P2699, DOI 10.1210/en.2004-1424
   Liu J, 1997, J ENDOCRINOL, V155, P483, DOI 10.1677/joe.0.1550483
   LU L, 2003, CHINESE J INTERN MED, V42, P1
   McLatchie LM, 1998, NATURE, V393, P333, DOI 10.1038/30666
   Miller MJ, 1996, J BIOL CHEM, V271, P23345
   Muff R, 2003, HYPERTENS RES, V26, pS3, DOI 10.1291/hypres.26.S3
   Sams A, 1998, NEUROSCI LETT, V258, P41, DOI 10.1016/S0304-3940(98)00844-1
   Satoh F, 1997, CANCER DETECT PREV, V21, P51
   [童安莉 Tong Anli], 2003, [基础医学与临床, Basic Medical Sciences and Clinics], V23, P447
NR 12
TC 4
Z9 4
U1 0
U2 6
PU BLACKWELL PUBLISHING
PI OXFORD
PA 9600 GARSINGTON RD, OXFORD OX4 2DQ, OXEN, ENGLAND
SN 0077-8923
BN 1-57331-597-4
J9 ANN NY ACAD SCI
JI Ann.NY Acad.Sci.
PY 2006
VL 1073
BP 270
EP 276
DI 10.1196/annals.1353.030
PG 7
WC Oncology; Endocrinology & Metabolism; Multidisciplinary Sciences
WE Conference Proceedings Citation Index - Science (CPCI-S); Science Citation Index Expanded (SCI-EXPANDED)
SC Oncology; Endocrinology & Metabolism; Science & Technology - Other
   Topics
GA BFD27
UT WOS:000241140400029
PM 17102095
DA 2023-08-27
ER

PT J
AU He, P
   Chen, W
   Qiu, XX
   Xi, YB
   Guan, H
   Xia, J
AF He, Pin
   Chen, Wei
   Qiu, Xi Xiong
   Xi, Yi Bin
   Guan, Hong
   Xia, Jun
TI A Rare High-Grade Glioma with a Histone H3 K27M Mutation in the
   Hypothalamus of an Adult Patient
SO WORLD NEUROSURGERY
LA English
DT Article
DE Adult patient; Glioma; H3 K27M mutation; Hypothalamus
ID PROGNOSIS; GLIOBLASTOMA; MANAGEMENT; SUBGROUPS; H3F3A; TUMOR
AB BACKGROUND: Diffuse midline glioma H3 K27M mutant is a new tumor entity described in the revised 2016 World Health Organization classification. It is most frequently observed in children and develops in midline structures, including the brainstem, thalamus, and spine. We describe a rare diffuse midline glioma with an H3 K27M mutation arising in the hypothalamus of an adult.
   CASE DESCRIPTION: A 27-year-old woman was admitted to our department complaining of amenorrhea, polydipsia, and diuresis for the previous 3 months, and headache and lethargy for approximately 10 days. Computed tomography scan showed an oval isodense solid mass extending from the pituitary toward the suprasellar cistern. A gadolinium-enhanced magnetic resonance imaging (MRI) showed a strongly heterogeneous enhanced solid lesion and nonenhanced cystic lesion. The patient underwent surgery and chemoradiotherapy with temozolomide. Histologic and immunohistochemical analyses revealed H3 K27M-mutant diffuse midline glioma. The patient underwent another resection for a recurrent tumor 5 months after the first surgery. Three months after the second operation, the patient relapsed, with MRI revealing spinal cord and meningeal metastases; she died shortly afterward.
   CONCLUSIONS: Diffuse midline glioma with an H3 K27M mutation occurring in the hypothalamus of an adult is rare but should be considered in differential diagnoses. Because histone H3 K27M mutations are associated with aggressive clinical behavior and poor prognosis, molecular analyses should be used to determine the clinical and histopathologic features of such tumors. This will contribute to developing targeted drugs and gene therapy going forward.
C1 [He, Pin; Qiu, Xi Xiong; Xia, Jun] Shenzhen Univ, Hlth Sci Ctr, Affiliated Hosp 1, Dept Radiol, Shenzhen, Peoples R China.
   [Guan, Hong] Shenzhen Univ, Hlth Sci Ctr, Affiliated Hosp 1, Dept Pathol, Shenzhen, Peoples R China.
   [He, Pin; Qiu, Xi Xiong; Guan, Hong; Xia, Jun] Shenzhen Second Peoples Hosp, Shenzhen, Peoples R China.
   [Chen, Wei] Tongji Univ, Sch Med, Dept Radiol, Tongji Hosp, Shanghai, Peoples R China.
   [Chen, Wei] Hubei Univ Med, Dept Radiol, Pingshan Dist Peoples Hosp, Shenzhen, Guangdong, Peoples R China.
   [Xi, Yi Bin] Fourth Mil Med Univ, Xijing Hosp, Dept Radiol, Xian, Shaanxi, Peoples R China.
C3 Shenzhen University; Shenzhen University; Second People's Hospital of
   Shenzhen; Tongji University; Hubei University of Medicine; Air Force
   Military Medical University
RP Xia, J (通讯作者)，Shenzhen Univ, Hlth Sci Ctr, Affiliated Hosp 1, Dept Radiol, Shenzhen, Peoples R China.; Xia, J (通讯作者)，Shenzhen Second Peoples Hosp, Shenzhen, Peoples R China.
EM xiajun@email.szu.edu.cn
RI Chen, Wei/AAS-2679-2021
OI Xia, Jun/0000-0002-5689-0343; chen, wei/0000-0003-4610-8490
FU Scientific Plan Program of Guangdong [2017A020215160]; Shenzhen
   Innovation Funding [JCYJ20170413161314734]
FX This work was supported by the Scientific Plan Program of Guangdong
   (2017A020215160) and Shenzhen Innovation Funding under Grant
   (JCYJ20170413161314734).
CR Aboian MS, 2017, AM J NEURORADIOL, V38, P795, DOI 10.3174/ajnr.A5076
   Bender S, 2013, CANCER CELL, V24, P660, DOI 10.1016/j.ccr.2013.10.006
   Bozkurt SU, 2018, CHILD NERV SYST, V34, P107, DOI 10.1007/s00381-017-3633-5
   Castel D, 2015, ACTA NEUROPATHOL, V130, P815, DOI 10.1007/s00401-015-1478-0
   Chan KM, 2013, GENE DEV, V27, P985, DOI 10.1101/gad.217778.113
   Khuong-Quang DA, 2012, ACTA NEUROPATHOL, V124, P439, DOI 10.1007/s00401-012-0998-0
   Ebrahimi A, 2019, J CANCER RES CLIN, V145, P839, DOI 10.1007/s00432-018-02836-5
   El Ahmadieh TY, 2019, WORLD NEUROSURG, V124, P87, DOI 10.1016/j.wneu.2018.12.147
   Gan HK, 2015, J CLIN NEUROSCI, V22, P1462, DOI 10.1016/j.jocn.2015.03.029
   Gessi M, 2016, ACTA NEUROPATHOL, V132, P635, DOI 10.1007/s00401-016-1608-3
   Karremann M, 2018, NEURO-ONCOLOGY, V20, P123, DOI 10.1093/neuonc/nox149
   Lewis PW, 2013, SCIENCE, V340, P857, DOI 10.1126/science.1232245
   Louis DN, 2018, ACTA NEUROPATHOL, V135, P639, DOI 10.1007/s00401-018-1826-y
   Louis DN, 2016, ACTA NEUROPATHOL, V131, P803, DOI 10.1007/s00401-016-1545-1
   Mallick S, 2016, J EGYPT NATL CANCER, V28, P199, DOI 10.1016/j.jnci.2016.07.001
   Meyronet D, 2017, NEURO-ONCOLOGY, V19, P1127, DOI 10.1093/neuonc/now274
   Mount CW, 2018, NAT MED, V24, P572, DOI 10.1038/s41591-018-0006-x
   Nakata S, 2017, BRAIN TUMOR PATHOL, V34, P113, DOI 10.1007/s10014-017-0288-6
   Ochs K, 2017, ONCOIMMUNOLOGY, V6, DOI 10.1080/2162402X.2017.1328340
   Orillac C, 2016, ACTA NEUROPATHOL COM, V4, DOI 10.1186/s40478-016-0361-0
   Picart T, 2018, J NEURO-ONCOL, V136, P555, DOI 10.1007/s11060-017-2682-7
   Pratt D, 2018, ACTA NEUROPATHOL, V135, P299, DOI 10.1007/s00401-018-1805-3
   Solomon DA, 2016, BRAIN PATHOL, V26, P569, DOI 10.1111/bpa.12336
   Upper A, 2019, WORLD NEUROSURG, V126, P223, DOI 10.1016/j.wneu.2019.03.025
   Venneti S, 2014, ACTA NEUROPATHOL, V128, P743, DOI 10.1007/s00401-014-1338-3
   Wang LM, 2018, HUM PATHOL, V78, P89, DOI 10.1016/j.humpath.2018.04.015
NR 26
TC 7
Z9 8
U1 0
U2 13
PU ELSEVIER SCIENCE INC
PI NEW YORK
PA STE 800, 230 PARK AVE, NEW YORK, NY 10169 USA
SN 1878-8750
EI 1878-8769
J9 WORLD NEUROSURG
JI World Neurosurg.
PD AUG
PY 2019
VL 128
BP 527
EP 531
DI 10.1016/j.wneu.2019.04.172
PG 5
WC Clinical Neurology; Surgery
WE Science Citation Index Expanded (SCI-EXPANDED)
SC Neurosciences & Neurology; Surgery
GA IJ4SX
UT WOS:000475895100228
PM 31048046
DA 2023-08-27
ER

PT J
AU Matsuki, Y
   Tanimoto, A
   Hamada, T
   Sasaguri, Y
AF Matsuki, Y
   Tanimoto, A
   Hamada, T
   Sasaguri, Y
TI Histidine decarboxylase expression as a new sensitive and specific
   marker for small cell lung carcinoma
SO MODERN PATHOLOGY
LA English
DT Article
DE histidine decarboxylase; immunohistochemistry; neuroendocrine carcinoma;
   small cell lung carcinoma
ID AMINO-ACID DECARBOXYLASE; L-DOPA DECARBOXYLASE; NEUROENDOCRINE
   CARCINOMA; MONOCLONAL-ANTIBODY; ENDOCRINE-CELLS; CHROMOGRANIN-A;
   HISTAMINE; TUMORS; LOCALIZATION; DIAGNOSIS
AB Histidine decarboxylase is one of the enzymes of the amine precursor uptake and decarboxylation. system and is known to be distributed in mast cells and enterochromaffin-like cells. With the hypothesis that histidine decarboxylase expression is a marker for neuroendocrine differentiation, we studied the immunoreactivity of histidine decarboxylase in neuroendocrine cells and tumors of the thyroid gland, adrenal medulla, lung, and gastrointestinal tract. Formalin-fixed paraffin sections were subjected to immunohistochemistry using and histidine decarboxylase antibody, and the sensitivity and specificity were compared with those of conventional neuroendocrine markers (CD56, chromogranin A, synaptophysin, and neuron-specific enolase). Enterochromaffin or enterochromaffin-like cells, adrenal chromaffin cells, and thyroid C-cells were positive for histidine decarboxylase, and related tumors (carcinoid tumor, pheochromocytoma, medullary carcinoma) showed a high percentage of positive staining. Furthermore, we used the antibody to distinguish small cell lung carcinoma from non-neuroendocrine lung carcinoma and also to detect neuroendocrine differentiation in large-cell neuroendocrine carcinoma and gastrointestinal small-cell carcinoma. The anti-histidine decarboxylase antibody stained most small cell lung carcinoma (18 of 23, sensitivity 0.78), and was rarely reactive with non-neuroendocrine lung tumors (2 of 44; specificity, 0.95). These values were close to those obtained from CD56 staining (sensitivity/specificity, 0.87/0.98). Histidine decarboxylase was also positive for 6 of 12 large cell neuroendocrine carcinomas and 4 of 7 gastrointestinal small cell carcinomas. In conclusion, we demonstrated that histidine decarboxylase is useful to distinguish between small cell lung carcinoma and non-neuroendocrine carcinoma and to demonstrate neuroendocrine differentiation.
C1 Univ Occupat & Environm Hlth, Dept Pathol & Cell Biol, Sch Med, Kitakyushu, Fukuoka 8078555, Japan.
C3 University of Occupational & Environmental Health - Japan
RP Sasaguri, Y (通讯作者)，Univ Occupat & Environm Hlth, Dept Pathol & Cell Biol, Sch Med, 1-1 Iseigaoka,Yahatanishi, Kitakyushu, Fukuoka 8078555, Japan.
CR ADAMS WJ, 1994, GUT, V35, P1632, DOI 10.1136/gut.35.11.1632
   Al-Khafaji B, 1998, HUM PATHOL, V29, P992, DOI 10.1016/S0046-8177(98)90206-4
   Champion HC, 1999, AM J PHYSIOL-REG I, V277, pR1179, DOI 10.1152/ajpregu.1999.277.4.R1179
   Dardick I, 1996, ULTRASTRUCT PATHOL, V20, P361, DOI 10.3109/01913129609016338
   DELELLIS RA, 1988, ENDOCRINE TUMORS
   FALUS A, 1992, IMMUNOL TODAY, V13, P154
   GAZDAR AF, 1988, CANCER RES, V48, P4078
   GOULD VE, 1986, HUM PATHOL, V17, P979, DOI 10.1016/S0046-8177(86)80080-6
   GOULD VE, 1979, SURG CLIN N AM, V59, P93
   Graff L, 2002, AM J PATHOL, V160, P1561, DOI 10.1016/S0002-9440(10)61102-9
   HAIMOTO H, 1985, LAB INVEST, V52, P257
   Hegyesi H, 2001, J INVEST DERMATOL, V117, P151, DOI 10.1046/j.0022-202x.2001.01406.x
   Higuchi S, 2001, FEBS LETT, V505, P217, DOI 10.1016/S0014-5793(01)02823-X
   JENSEN SM, 1990, CANCER RES, V50, P6068
   Kaufmann O, 1997, HUM PATHOL, V28, P1373, DOI 10.1016/S0046-8177(97)90226-4
   Kolby L, 1998, DIGESTION, V59, P160, DOI 10.1159/000007482
   KUBOTA H, 1984, GASTROENTEROLOGY, V87, P496
   LAUWERYNS JM, 1988, J HISTOCHEM CYTOCHEM, V36, P1181, DOI 10.1177/36.9.2900264
   LINNOILA RI, 1988, AM J CLIN PATHOL, V90, P641, DOI 10.1093/ajcp/90.6.641
   Liu YL, 2001, MODERN PATHOL, V14, P880, DOI 10.1038/modpathol.3880406
   LOY TS, 1995, AM J SURG PATHOL, V19, P173, DOI 10.1097/00000478-199502000-00006
   Lyda MH, 2000, HUM PATHOL, V31, P980, DOI 10.1053/hupa.2000.9076
   Melnyk D L, 1997, AANA J, V65, P265
   NAKAJIMA T, 1986, JPN J CLIN ONCOL, V16, P223
   Novak I, 1997, ACTA BIOL HUNG, V48, P385
   Pearse A G, 1974, Pathol Annu, V9, P27
   RUTISHAUSER U, 1988, SCIENCE, V240, P53, DOI 10.1126/science.3281256
   SAID JW, 1985, HUM PATHOL, V16, P236, DOI 10.1016/S0046-8177(85)80008-3
   TAGUCHI Y, 1982, P NATL ACAD SCI-BIOL, V79, P6837, DOI 10.1073/pnas.79.22.6837
   Takahashi K, 2001, BIOCHEM BIOPH RES CO, V281, P1113, DOI 10.1006/bbrc.2001.4487
   Tanaka S, 1998, J BIOL CHEM, V273, P8177, DOI 10.1074/jbc.273.14.8177
   TRAVIS WD, 1991, AM J SURG PATHOL, V15, P529, DOI 10.1097/00000478-199106000-00003
   Travis WD, 1999, WHO HISTOLOGICAL TYP
   WALTS AE, 1984, AM J CLIN PATHOL, V84, P273
   Wick MR, 2000, SEMIN DIAGN PATHOL, V17, P194
   WILSON BS, 1984, AM J PATHOL, V115, P458
NR 36
TC 30
Z9 31
U1 0
U2 0
PU LIPPINCOTT WILLIAMS & WILKINS
PI PHILADELPHIA
PA 530 WALNUT ST, PHILADELPHIA, PA 19106-3621 USA
SN 0893-3952
J9 MODERN PATHOL
JI Mod. Pathol.
PD JAN
PY 2003
VL 16
IS 1
BP 72
EP 78
DI 10.1097/01.MP.0000044485.14910.3A
PG 7
WC Pathology
WE Science Citation Index Expanded (SCI-EXPANDED)
SC Pathology
GA 640ZY
UT WOS:000180720100011
PM 12527716
OA Bronze
DA 2023-08-27
ER

PT J
AU Zhang, B
   Dong, YH
   Guo, BL
   Chen, WB
   Ouyang, FS
   Lian, ZY
   Liu, J
   Zhang, SX
AF Zhang, Bin
   Dong, Yuhao
   Guo, Baoliang
   Chen, Wenbo
   Ouyang, Fusheng
   Lian, Zhouyang
   Liu, Jing
   Zhang, Shuixing
TI Application of noninvasive functional imaging to monitor the progressive
   changes in kidney diffusion and perfusion in contrast-induced acute
   kidney injury rats at 3.0 T
SO ABDOMINAL RADIOLOGY
LA English
DT Article
DE Intravoxel incoherent motion; DWI; Contrast-induced acute kidney injury
ID INTRAVOXEL INCOHERENT MOTION; INDUCED NEPHROPATHY;
   PRELIMINARY-EXPERIENCE; TRANSPLANTED-KIDNEYS; MRI; MODEL; OXYGENATION;
   CIRRHOSIS; STROKE; TUMORS
AB Objectives: Contrast-induced acute kidney injury is a prevalent cause of renal failure, and the noninvasive tools to monitor its progress are lacking. We applied intravoxel incoherent motion (IVIM) DWI to measure the progressive changes in kidney diffusion and perfusion of CI-AKI.
   Methods: Twenty-four rats received Iopromide (370 mg/ml, 1600 mg iodine/kg) to induce CI-AKI. IVIM DWI was performed on rats (n = 6) at 24 h prior to and 12, 24, 48, 72, and 96 h after the injection using a 3.0 T MRI scanner. The progressive changes in the diffusion (D) and perfusion parameters (D* and f) were studied in the cortex (CO), outer medulla (OM), and inner medulla (IM). For the histology group (n = 18), three rats were sacrificed at each time point.
   Results: In the CO, D reduced progressively from 24 to 48 h (P < 0.001) and increased starting from 72 h (P < 0.001). However, D decreased until to 72 h in the medulla (P < 0.001) and increased starting from 96 h (P < 0.001). D* decreased to the bottom at 24 h in the cortex and medulla (P = 0.037) and started to recover at 48 h (P = 0.007). f decreased in the cortex and medulla in an early stage (12 h) (P = 0.035) of CI-AKI and then ascended in the later stage (72 h) (P = 0.017). The H & E staining showed different degrees of serial pathological change including cloudy swelling, atrophy, even necrosis, and interstitial vasodilation of tubule epithelial cells and glomerulus cells.
   Conclusion: Our study demonstrates the feasibility of using IVIM DWI to monitor the progress of CI-AKI, implying that IVIM DWI is a useful biomarker in the staging of CI-AKI.
C1 [Zhang, Bin; Zhang, Shuixing] Jinan Univ, Med Imaging Ctr, Affiliated Hosp 1, Guangzhou, Guangdong, Peoples R China.
   [Zhang, Bin; Zhang, Shuixing] Jinan Univ, Inst Mol & Funct Imaging, Guangzhou, Guangdong, Peoples R China.
   [Dong, Yuhao; Lian, Zhouyang; Liu, Jing] Guangdong Acad Med Sci, Guangdong Gen Hosp, Dept Radiol, Guangzhou, Guangdong, Peoples R China.
   [Guo, Baoliang; Ouyang, Fusheng] Southern Med Univ, Shunde Hosp, Dept Radiol, Foshan, Guangdong, Peoples R China.
   [Chen, Wenbo] Huizhou Municipal Cent Hosp, Dept Radiol, Huizhou, Peoples R China.
C3 Jinan University; Jinan University; Guangdong Academy of Medical
   Sciences & Guangdong General Hospital; Southern Medical University -
   China; Southern Medical University - China
RP Zhang, SX (通讯作者)，Jinan Univ, Med Imaging Ctr, Affiliated Hosp 1, Guangzhou, Guangdong, Peoples R China.; Zhang, SX (通讯作者)，Jinan Univ, Inst Mol & Funct Imaging, Guangzhou, Guangdong, Peoples R China.
EM shui7515@126.com
RI Chen, Wen-Bo/B-3256-2012; Zhang, Bin/AAH-4560-2019; Zhang,
   Bin/M-3689-2014
OI Zhang, Bin/0000-0002-6286-6227; Zhang, Bin/0000-0001-7313-9300
FU National Scientific Foundation of China [81571664]; Science and
   Technology Planning Project of Guangdong Province [2014A020212244,
   2016A020216020]
FX This study was funded by the National Scientific Foundation of China
   (81571664) and the Science and Technology Planning Project of Guangdong
   Province (2014A020212244, 2016A020216020).
CR Abu Jawdeh BG, 2009, J HOSP MED, V4, P500, DOI 10.1002/jhm.477
   Ari E, 2012, BRIT J RADIOL, V85, P1038, DOI 10.1259/bjr/16327485
   Bivard A, 2014, STROKE, V45, P127, DOI 10.1161/STROKEAHA.113.003218
   Chandarana H, 2012, INVEST RADIOL, V47, P688, DOI 10.1097/RLI.0b013e31826a0a49
   Chandarana H, 2011, INVEST RADIOL, V46, P285, DOI 10.1097/RLI.0b013e3181ffc485
   Federau C, 2014, NEURORADIOLOGY, V56, P629, DOI 10.1007/s00234-014-1370-y
   Haller C, 2004, INVEST RADIOL, V39, P149, DOI 10.1097/01.rli.0000113776.87762.49
   Heusch P, 2013, INVEST RADIOL, V48, P140, DOI 10.1097/RLI.0b013e318277bfe3
   Hueper K, 2016, PLOS ONE, V11, DOI 10.1371/journal.pone.0162705
   Ichikawa S, 2013, MAGN RESON IMAGING, V31, P414, DOI 10.1016/j.mri.2012.08.004
   Jerome NP, 2014, J MAGN RESON IMAGING, V39, P235, DOI 10.1002/jmri.24140
   Joo I, 2014, RADIOLOGY, V272, P417, DOI 10.1148/radiol.14131165
   Kodama A, 2013, KIDNEY INT, V83, P446, DOI 10.1038/ki.2012.429
   Lanzman RS, 2012, RADIOLOGY, V265, P799, DOI 10.1148/radiol.12112260
   LEBIHAN D, 1988, RADIOLOGY, V168, P497, DOI 10.1148/radiology.168.2.3393671
   Leong CL, 2007, AM J PHYSIOL-RENAL, V292, pF1726, DOI 10.1152/ajprenal.00436.2006
   Liu YPP, 2012, AM J PHYSIOL-RENAL, V303, pF551, DOI 10.1152/ajprenal.00288.2011
   Luciani A, 2008, RADIOLOGY, V249, P891, DOI 10.1148/radiol.2493080080
   Messenger JC, 2009, CARDIOL CLIN, V27, P407, DOI 10.1016/j.ccl.2009.03.003
   Notohamiprodjo M, 2016, PLOS ONE, V11, DOI 10.1371/journal.pone.0165532
   Notohamiprodjo M, 2015, MAGN RESON MED, V73, P1526, DOI 10.1002/mrm.25245
   Notohamiprodjo M, 2010, EUR J RADIOL, V76, P337, DOI 10.1016/j.ejrad.2010.05.033
   Patel J, 2010, J MAGN RESON IMAGING, V31, P589, DOI 10.1002/jmri.22081
   Persson PB, 2005, KIDNEY INT, V68, P14, DOI 10.1111/j.1523-1755.2005.00377.x
   Rheinheimer S, 2012, EUR J RADIOL, V81, pE951, DOI 10.1016/j.ejrad.2012.06.008
   Sigmund EE, 2012, RADIOLOGY, V263, P758, DOI 10.1148/radiol.12111327
   Thoeny HC, 2005, RADIOLOGY, V235, P911, DOI 10.1148/radiol.2353040554
   Togao O, 2010, RADIOLOGY, V255, P772, DOI 10.1148/radiol.10091735
   Wang J, 2012, J MAGN RESON IMAGING, V35, P1139, DOI 10.1002/jmri.23511
   Wessely R, 2009, CIRC-CARDIOVASC INTE, V2, P430, DOI 10.1161/CIRCINTERVENTIONS.109.874933
   Yildirim E, 2008, EUR J RADIOL, V65, P148, DOI 10.1016/j.ejrad.2007.03.007
   Zhang JL, 2014, KIDNEY INT, V85, P768, DOI 10.1038/ki.2013.361
   Zhang SX, 2014, EUR RADIOL, V24, P1998, DOI 10.1007/s00330-014-3203-0
   Zhang YD, 2012, CONTRAST MEDIA MOL I, V7, P418, DOI 10.1002/cmmi.1468
   Zimmer F, 2013, PLOS ONE, V8, DOI 10.1371/journal.pone.0053849
NR 35
TC 15
Z9 15
U1 0
U2 13
PU SPRINGER
PI NEW YORK
PA 233 SPRING ST, NEW YORK, NY 10013 USA
SN 2366-004X
EI 2366-0058
J9 ABDOM RADIOL
JI Abdom. Radiol.
PD MAR
PY 2018
VL 43
IS 3
BP 655
EP 662
DI 10.1007/s00261-017-1247-8
PG 8
WC Radiology, Nuclear Medicine & Medical Imaging
WE Science Citation Index Expanded (SCI-EXPANDED)
SC Radiology, Nuclear Medicine & Medical Imaging
GA FZ9XI
UT WOS:000427965300017
PM 28677006
DA 2023-08-27
ER

PT J
AU Olecki, E
   Grant, CN
AF Olecki, Elizabeth
   Grant, Christa N.
TI MIBG in neuroblastoma diagnosis and treatment
SO SEMINARS IN PEDIATRIC SURGERY
LA English
DT Article
DE Neuroblastoma; I-131, MIBG, childhood cancer
ID STEM-CELL TRANSPLANTATION; STAGE 4 NEUROBLASTOMA; EVENT-FREE SURVIVAL; I
   DOSE-ESCALATION; I-131 METAIODOBENZYLGUANIDINE;
   I-131-METAIODOBENZYLGUANIDINE; SCINTIGRAPHY; THERAPY;
   IODINE-131-METAIODOBENZYLGUANIDINE; FEASIBILITY
AB Neuroblastoma is a heterogenous disease, with solid tumors arising in the adrenal gland or paraspinal regions in young children. Neuroblastoma is unique, with varied presentation and prognosis based on primary location and tumor stage. Tumor behavior and response to treatment ranges from spontaneous regression to disseminated, lethal disease depending on the individual biology of a patient's tumor. Stratification of the disease has changed, with patients now placed in low, intermediate, and high-risk categories depending on age, stage, and tumor biology. Long-term survival for the high-risk subset of patients with metastatic disease is <40% despite aggressive multimodal therapy. Derived from sympathoadrenal cells of the adrenal medulla and sympathetic nervous system, both malignant neuroblastoma and differentiated tumors have specialized norepinephrine transporter (NET) receptors which are naturally occurring in the sympathetic nervous system throughout the body. Metaiodobenzylguanidine (MIBG) is a norepinephrine analog that undergoes active uptake by NET receptors resulting in accumulation in neuroblastoma as well as tissues normally expressing the NET receptor. When radioiodine labeled, MIBG can be used for both diagnosis and treatment. This article describes the history of MIBG use in neuroblastoma, including its utility as an imaging modality for diagnosis as well as the varied ways in which is it included in the multimodal treatment algorithm. (C) 2019 Elsevier Inc. All rights reserved.
C1 [Olecki, Elizabeth; Grant, Christa N.] Penn State Childrens Hosp, Hershey, PA 17033 USA.
C3 Pennsylvania Commonwealth System of Higher Education (PCSHE);
   Pennsylvania State University; Penn State Health
RP Grant, CN (通讯作者)，Penn State Childrens Hosp, Hershey, PA 17033 USA.
EM Cgrant4@pennstatehealth.psu.edu
OI Olecki, Elizabeth/0000-0002-6204-8654
CR Bar-Sever Z, 2018, EUR J NUCL MED MOL I, V45, P2009, DOI 10.1007/s00259-018-4070-8
   Bleeker G, 2013, EUR J NUCL MED MOL I, V40, P1711, DOI 10.1007/s00259-013-2510-z
   de Kraker J, 2008, EUR J CANCER, V44, P551, DOI 10.1016/j.ejca.2008.01.010
   Decarolis B, 2013, J CLIN ONCOL, V31, P944, DOI 10.1200/JCO.2012.45.8794
   DuBois SG, 2008, NUCL MED BIOL, V35, pS35, DOI 10.1016/j.nucmedbio.2008.05.002
   Fukuoka M, 2011, CLIN NUCL MED, V36, P1, DOI 10.1097/RLU.0b013e3181feeb5e
   Gaze MN, 2005, CANCER BIOTHER RADIO, V20, P195, DOI 10.1089/cbr.2005.20.195
   GAZE MN, 1995, EUR J CANCER, V31A, P252, DOI 10.1016/0959-8049(94)E0036-4
   HATTNER RS, 1984, AM J ROENTGENOL, V143, P373, DOI 10.2214/ajr.143.2.373
   Howard JP, 2005, PEDIATR BLOOD CANCER, V44, P232, DOI 10.1002/pbc.20240
   Hutchinson R J, 1991, J Nucl Biol Med, V35, P237
   HUTCHINSON RJ, 1992, AM J CLIN ONCOL-CANC, V15, P226, DOI 10.1097/00000421-199206000-00009
   Jacobson AF, 2010, J CLIN ENDOCR METAB, V95, P2596, DOI 10.1210/jc.2009-2604
   Johnson K, 2011, PEDIATR BLOOD CANCER, V57, P1124, DOI 10.1002/pbc.23062
   Katzenstein HM, 2004, J CLIN ONCOL, V22, P3909, DOI 10.1200/JCO.2004.07.144
   Kraal KCJM, 2015, PEDIATR BLOOD CANCER, V62, P1886, DOI 10.1002/pbc.25580
   LASHFORD LS, 1992, J CLIN ONCOL, V10, P1889, DOI 10.1200/JCO.1992.10.12.1889
   Liu B, 2013, Q J NUCL MED MOL IM, V57, P21
   Maris JM, 2007, LANCET, V369, P2106, DOI 10.1016/S0140-6736(07)60983-0
   Mastrangelo R, 1997, J NEURO-ONCOL, V31, P153, DOI 10.1023/A:1005770405844
   Mastrangelo S, 1995, Q J Nucl Med, V39, P69
   Mastrangelo S, 2001, BRIT J CANCER, V84, P460, DOI 10.1054/bjoc.2000.1645
   Mastrangelo S, 2011, PEDIATR BLOOD CANCER, V56, P1032, DOI 10.1002/pbc.22986
   Matthay K K, 1991, J Nucl Biol Med, V35, P244
   Matthay KK, 2010, BRIT J CANCER, V102, P1319, DOI 10.1038/sj.bjc.6605621
   Matthay KK, 2007, J CLIN ONCOL, V25, P1054, DOI 10.1200/JCO.2006.09.3484
   Matthay KK, 2009, J CLIN ONCOL, V27, P1020, DOI 10.1200/JCO.2007.15.7628
   Matthay KK, 2006, J CLIN ONCOL, V24, P500, DOI 10.1200/JCO.2005.03.6400
   Matthay KK, 1998, J CLIN ONCOL, V16, P229, DOI 10.1200/JCO.1998.16.1.229
   Matthay KK, 2003, J CLIN ONCOL, V21, P2486, DOI 10.1200/JCO.2003.09.122
   Messina JA, 2006, PEDIATR BLOOD CANCER, V47, P865, DOI 10.1002/pbc.20777
   Parisi MT, 2016, SEMIN NUCL MED, V46, P184, DOI 10.1053/j.semnuclmed.2016.02.002
   Park JR, 2010, HEMATOL ONCOL CLIN N, V24, P65, DOI 10.1016/j.hoc.2009.11.011
   Rozovsky K, 2008, AM J ROENTGENOL, V190, P1085, DOI 10.2214/AJR.07.2107
   Schmidt M, 2008, EUR J CANCER, V44, P1552, DOI 10.1016/j.ejca.2008.03.013
   Sharp SE, 2016, RADIOGRAPHICS, V36, P258, DOI 10.1148/rg.2016150099
   Yanik GA, 2015, BIOL BLOOD MARROW TR, V21, P673, DOI 10.1016/j.bbmt.2014.12.008
   Yanik GA, 2013, J NUCL MED, V54, P541, DOI 10.2967/jnumed.112.112334
NR 38
TC 17
Z9 18
U1 1
U2 4
PU ELSEVIER SCIENCE INC
PI NEW YORK
PA STE 800, 230 PARK AVE, NEW YORK, NY 10169 USA
SN 1055-8586
EI 1532-9453
J9 SEMIN PEDIATR SURG
JI Semin. Pediatr. Surg.
PD DEC
PY 2019
VL 28
IS 6
AR 150859
DI 10.1016/j.sempedsurg.2019.150859
PG 5
WC Pediatrics; Surgery
WE Science Citation Index Expanded (SCI-EXPANDED)
SC Pediatrics; Surgery
GA JY3TD
UT WOS:000504340400009
PM 31931960
DA 2023-08-27
ER

PT J
AU Siderowf, AD
   Galetta, SL
   Hurtig, HI
   Liu, GT
AF Siderowf, AD
   Galetta, SL
   Hurtig, HI
   Liu, GT
TI Posey and Spiller and progressive supranuclear palsy: An incorrect
   attribution
SO MOVEMENT DISORDERS
LA English
DT Article
ID DIAGNOSIS
AB In 1904 and 1905, respectively, William Campbell Posey and William Spiller both described the case of a patient with progressive ophthalmoparesis and imbalance that has come to be regarded as the earliest report of progressive supranuclear palsy, No autopsy was thought to have been performed on this patient. In this report, we review the clinical history provided by Posey and Spiller, We also report on the subsequent autopsy of their patient, which was performed by Spiller in 1906. The chief finding was a tumor involving the right cerebral peduncle and periaqueductal area. The autopsy findings prove conclusively that the patient described by Spiller and Posey had a midbrain neoplasm and not progressive supranuclear palsy.
C1 Univ Penn, Sch Med, Hosp Univ Penn, Dept Neurol,Div Neuroophthalmol, Philadelphia, PA 19104 USA.
   Univ Rochester, Med Ctr, Dept Neurol, Rochester, NY 14642 USA.
   Univ Penn, Sch Med, Hosp Univ Penn, Dept Ophthalmol, Philadelphia, PA 19104 USA.
   Penn Hosp, Dept Neurol, Philadelphia, PA 19107 USA.
C3 University of Pennsylvania; Pennsylvania Medicine; University of
   Rochester; University of Pennsylvania; Pennsylvania Medicine; University
   of Pennsylvania; Pennsylvania Medicine
RP Liu, GT (通讯作者)，Univ Penn, Sch Med, Hosp Univ Penn, Dept Neurol,Div Neuroophthalmol, 3400 Spruce St, Philadelphia, PA 19104 USA.
CR Alajouanine T., 1926, REV NEUROL PARIS, V33, P410
   BEHRMAN S, 1969, BRAIN, V92, P663, DOI 10.1093/brain/92.3.663
   CORNIL L, 1929, REV NEUROL PARIS, V36, P1189
   DUVOISIN RC, 1994, J NEURAL TRANSM-SUPP, P51
   Ford FR, 1936, B JOHNS HOPKINS HOSP, V58, P80
   FRANCAIS H, 1932, REV OTOL NEUROL OPHT, V10, P739
   GOLBE LI, 1995, NEUROL FORUM, V6, P12
   Janischewsky A, 1909, REV NEUROL-FRANCE, V17, P823
   KNOX DL, 1995, NEUROLOGY, V45, P617, DOI 10.1212/WNL.45.4.617
   LEES AJ, 1987, MOVEMENT DISORD, V2, P272
   Litvan I, 1996, NEUROLOGY, V47, P1, DOI 10.1212/WNL.47.1.1
   Olszewski J., 1963, J NEUROPATHOL EXP NE, V23, P187
   ORRNSTEEN AM, 1953, FOUNDERS NEUROLOGY, P388
   POSEY WC, 1904, ANN OPHTHALMOL, V13, P523
   RRICHARDSON JC, 1964, T AM NEUROL ASSOC, V88, P25
   Spiller WG, 1905, J NERV MENT DIS, V32, P417, DOI 10.1097/00005053-190507000-00001
   SPILLER WG, 1906, EYE NERVOUS SYSTEM T
   SPILLER WG, 1905, J NERV MENT DIS, V32, P497
   SPILLER WG, 1907, ARB NEUROL I WIEN, V15, P352
   STEELE JC, 1972, BRAIN, V95, P693
   STEELE JC, 1964, ARCH NEUROL-CHICAGO, V10, P333, DOI 10.1001/archneur.1964.00460160003001
NR 21
TC 14
Z9 14
U1 0
U2 0
PU LIPPINCOTT WILLIAMS & WILKINS
PI PHILADELPHIA
PA 227 EAST WASHINGTON SQ, PHILADELPHIA, PA 19106 USA
SN 0885-3185
J9 MOVEMENT DISORD
JI Mov. Disord.
PD JAN
PY 1998
VL 13
IS 1
BP 170
EP 174
DI 10.1002/mds.870130133
PG 5
WC Clinical Neurology
WE Science Citation Index Expanded (SCI-EXPANDED)
SC Neurosciences & Neurology
GA YP368
UT WOS:000071269900031
PM 9452346
DA 2023-08-27
ER

PT J
AU Salles, D
   Santino, SF
   Ribeiro, DA
   Malinverni, ACM
   Stavale, JN
AF Salles, Debora
   Santino, Samara F.
   Ribeiro, Daniel Araki
   Malinverni, Andrea C. M.
   Stavale, Joao N.
TI The involvement of the MAPK pathway in pilocytic astrocytomas
SO PATHOLOGY RESEARCH AND PRACTICE
LA English
DT Review
DE Pilocytic astrocytoma; MAPK; Molecular; Fusion; Mutation; Therapy
ID SIGNALING PATHWAYS; ACTIVATION; KINASE; GENE; DUPLICATION; HALLMARK;
   FUSION; ROLES
AB Pilocytic astrocytomas are the primary tumors most found in the first two decades of life, accounting for around 15% of all brain tumors. Research at the molecular level of pilocytic astrocytoma makes possible to compose an overview of what is known about the origin and development of the tumor. It is known that there are alterations in the Mitogen Activated Protein Kinase (MAPK) signaling pathway that are important auxiliary markers in diagnosis. This study seeks to list the main points about the involvement of this pathway in tumor formation in pilocytic astrocytoma. A review was conducted in search of published studies available in NCBI, PubMed, MEDLINE, Scielo and Google Scholar. The most frequent alteration is the gene fusion between BRAF and KIAA1549 genes, found in approximately 90% of pediatric cases. The second most common event is the BRAFV600E mutation, also often found in children than in adult cases. The molecular origin of pilocytic astrocytomas is related to alterations in the MAPK pathway, which acts with several functions in the brain such as memory formation, pain perception, induction of cortical neurogenesis, and midbrain and cerebellum development. Alterations in this pathway can be therapeutic targets in the treatment of patients with pilocytic astrocytoma. The MAPK pathway is extremely important and knowledge about its involvement in astrocytic tumors is essential for a better approach to the patient.
C1 [Salles, Debora; Malinverni, Andrea C. M.; Stavale, Joao N.] Univ Fed Sao Paulo, Dept Pathol, Escola Paulista Med, Sao Paulo, Brazil.
   [Salles, Debora; Ribeiro, Daniel Araki; Malinverni, Andrea C. M.] Univ Fed Sao Paulo, Lab Mol & Expt Pathol, Escola Paulista Med, Sao Paulo, Brazil.
   [Santino, Samara F.] Univ Fed Sao Paulo, Escola Paulista Enfermagem, Sao Paulo, Brazil.
C3 Universidade Federal de Sao Paulo (UNIFESP); Universidade Federal de Sao
   Paulo (UNIFESP); Universidade Federal de Sao Paulo (UNIFESP)
RP Malinverni, ACM (通讯作者)，Univ Fed Sao Paulo, Pedro Toledo St 781,5 Floor, Sao Paulo, Brazil.
EM debsalles@gmail.com; samara.santino@unifesp.br;
   daniel.araki.ribeiro@gmail.ccm; andrea.moraes@unifesp.br;
   jnstavale@uol.com.br
RI Malinverni, Andrea Cristina de Moraes/P-9026-2018
OI Malinverni, Andrea Cristina de Moraes/0000-0002-0397-6135; Santino,
   Samara/0000-0003-1547-9037
CR Ahn JS, 2019, J NEUROPATH EXP NEUR, V78, P187, DOI 10.1093/jnen/nly116
   Aktas ON, 2014, ADV ANAT PATHOL, V21, P144, DOI 10.1097/PAP.0000000000000007
   Bannykh SI, 2014, CLIN NEUROPATHOL, V33, P388, DOI 10.5414/NP300753
   Becker A.NP.P, 2015, AVALIACAO VIA MAPK O
   Becker A.P., 2013, CLIN MANAGEMENT EVOL
   Brokinkel B, 2015, NEUROPATH APPL NEURO, V41, P258, DOI 10.1111/nan.12145
   Burotto M, 2014, CANCER-AM CANCER SOC, V120, P3446, DOI 10.1002/cncr.28864
   Cin H, 2011, ACTA NEUROPATHOL, V121, P763, DOI 10.1007/s00401-011-0817-z
   Collins VP, 2015, ACTA NEUROPATHOL, V129, P775, DOI 10.1007/s00401-015-1410-7
   D'Angelo F, 2019, NAT MED, V25, P176, DOI 10.1038/s41591-018-0263-8
   Davis RJ, 2000, CELL, V103, P239, DOI 10.1016/S0092-8674(00)00116-1
   De Luca A, 2012, EXPERT OPIN THER TAR, V16, pS17, DOI 10.1517/14728222.2011.639361
   Dhillon AS, 2007, ONCOGENE, V26, P3279, DOI 10.1038/sj.onc.1210421
   Drobysheva A, 2017, J NATL COMPR CANC NE, V15, P978, DOI 10.6004/jnccn.2017.0139
   Gaillard F., 2022, RADIO ORG, DOI [10.53347/rID-2277, DOI 10.53347/RID-2277]
   Gutmann DH, 2000, NEUROPATH APPL NEURO, V26, P361, DOI 10.1046/j.1365-2990.2000.00258.x
   Jacob K, 2009, BRIT J CANCER, V101, P722, DOI 10.1038/sj.bjc.6605179
   Jeuken JWM, 2010, J PATHOL, V222, P324, DOI 10.1002/path.2780
   Ji RR, 2009, BRAIN RES REV, V60, P135, DOI 10.1016/j.brainresrev.2008.12.011
   Jones DTW, 2013, NAT GENET, V45, P927, DOI 10.1038/ng.2682
   Jones DTW, 2012, CELL MOL LIFE SCI, V69, P1799, DOI 10.1007/s00018-011-0898-9
   Kim EK, 2010, BBA-MOL BASIS DIS, V1802, P396, DOI 10.1016/j.bbadis.2009.12.009
   Morrison DK, 2003, ANNU REV CELL DEV BI, V19, P91, DOI 10.1146/annurev.cellbio.19.111401.091942
   Ostrom QT, 2017, NEURO-ONCOLOGY, V19, pV1, DOI 10.1093/neuonc/nox158
   Pfister S, 2008, J CLIN INVEST, V118, P1739, DOI 10.1172/JCI33656
   Pullikuth AK, 2007, CELL SIGNAL, V19, P1621, DOI 10.1016/j.cellsig.2007.04.012
   Samuels IS, 2008, J NEUROSCI, V28, P6983, DOI 10.1523/JNEUROSCI.0679-08.2008
   Singh D, 2012, SCIENCE, V337, P1231, DOI 10.1126/science.1220834
   Sweatt JD, 2001, J NEUROCHEM, V76, P1, DOI 10.1046/j.1471-4159.2001.00054.x
   Tatevossian RG, 2010, J CELL PHYSIOL, V222, P509, DOI 10.1002/jcp.21978
   Tomic TT, 2017, PLOS ONE, V12, DOI 10.1371/journal.pone.0175638
   Wolf I, 2001, J BIOL CHEM, V276, P24490, DOI 10.1074/jbc.M103352200
   Yde CW, 2016, CANCER GENET-NY, V209, P440, DOI 10.1016/j.cancergen.2016.09.002
   Zhang JH, 2013, NAT GENET, V45, P602, DOI 10.1038/ng.2611
NR 34
TC 4
Z9 4
U1 0
U2 0
PU ELSEVIER GMBH
PI MUNICH
PA HACKERBRUCKE 6, 80335 MUNICH, GERMANY
SN 0344-0338
EI 1618-0631
J9 PATHOL RES PRACT
JI Pathol. Res. Pract.
PD APR
PY 2022
VL 232
AR 153821
DI 10.1016/j.prp.2022.153821
EA FEB 2022
PG 4
WC Pathology
WE Science Citation Index Expanded (SCI-EXPANDED)
SC Pathology
GA 2Q7OI
UT WOS:000820607400005
PM 35231859
DA 2023-08-27
ER

PT J
AU Milano, MT
   Usuki, KY
   Walter, KA
   Clark, D
   Schell, MC
AF Milano, Michael T.
   Usuki, Kenneth Y.
   Walter, Kevin A.
   Clark, Douglas
   Schell, Michael C.
TI Stereotactic radiosurgery and hypofractionated stereotactic
   radiotherapy: Normal tissue dose constraints of the central nervous
   system
SO CANCER TREATMENT REVIEWS
LA English
DT Review
DE Stereotactic; Radiosurgery; Radiation therapy; Necrosis; Cranial
   neuropathies
ID GAMMA-KNIFE RADIOSURGERY; BRAIN-STEM METASTASES; CAVERNOUS SINUS
   MENINGIOMAS; LINEAR-ACCELERATOR RADIOSURGERY; INTENSITY-MODULATED
   RADIOTHERAPY; BODY RADIATION-THERAPY; LONG-TERM OUTCOMES; TUMOR-CONTROL;
   ARTERIOVENOUS-MALFORMATIONS; SPINAL METASTASES
AB Single-fraction stereotactic radiosurgery (SRS) and hypofractionated stereotactic radiotherapy (SRT) are radiation planning and delivery techniques used for the treatment of intracranial and spine/spinal cord tumors and targets. For cranial SRS and SRI, critical normal tissues/structures include the brainstem, cranial nerves, cochlea and normal brain parenchyma. For spine SRS/SRT, critical normal tissues/structures include the spinal cord, cauda equina as well as neighboring organs. This paper reviews clinical studies investigating central nervous system dose tolerances after cranial or spinal SRS/SRT. The impact of dose, volume, fractionation, and other relevant clinic-pathologic variables are discussed, as are limitations of the published data. (C) 2011 Elsevier Ltd. All rights reserved.
C1 [Milano, Michael T.; Usuki, Kenneth Y.; Clark, Douglas; Schell, Michael C.] Univ Rochester, Med Ctr, Dept Radiat Oncol, Rochester, NY 14642 USA.
   [Walter, Kevin A.] Univ Rochester, Med Ctr, Dept Neurosurg, Rochester, NY 14642 USA.
C3 University of Rochester; University of Rochester
RP Milano, MT (通讯作者)，Univ Rochester, Med Ctr, Dept Radiat Oncol, 601 Elmwood Ave,Box 647, Rochester, NY 14642 USA.
EM michael_milano@urmc.rochester.edu; kenneth_usuki@urmc.rochester.edu;
   kevin_walter@urmc.rochester.edu; douglas_clark@urmc.rochester.edu;
   michael_schell@urmc.rochester.edu
CR Abeloos L, 2007, STEREOT FUNCT NEUROS, V85, P303, DOI 10.1159/000107365
   *ACR ASTRO, 2006, ACR ASTRO PRACT GUID
   Ali M, 2010, INT J RADIAT ONCOL, V78, pS287, DOI 10.1016/j.ijrobp.2010.07.684
   Andrews DW, 2004, LANCET, V363, P1665, DOI 10.1016/S0140-6736(04)16250-8
   Aoyama HI, 2003, INT J RADIAT ONCOL, V56, P793, DOI 10.1016/S0360-3016(03)00014-2
   Balasubramaniam A, 2007, NEURO-ONCOLOGY, V9, P447, DOI 10.1215/15228517-2007-027
   Barker FG, 2003, J NEUROSURG, V99, P254, DOI 10.3171/jns.2003.99.2.0254
   Benedict SH, 2010, MED PHYS, V37, P4078, DOI 10.1118/1.3438081
   Bhandare N, 2010, INT J RADIAT ONCOL, V76, pS50, DOI 10.1016/j.ijrobp.2009.04.096
   Bilsky MH, 2003, NEUROSURGERY, V52, P1440
   Blonigen BJ, 2010, INT J RADIAT ONCOL, V77, P996, DOI 10.1016/j.ijrobp.2009.06.006
   BRENNER DJ, 1991, INT J RADIAT ONCOL, V21, P819, DOI 10.1016/0360-3016(91)90703-7
   Chang EL, 2007, J NEUROSURG-SPINE, V7, P151, DOI 10.3171/SPI-07/08/151
   Chang JH, 2003, J NEUROL NEUROSUR PS, V74, P226, DOI 10.1136/jnnp.74.2.226
   Chang SD, 2005, NEUROSURGERY, V56, P1254, DOI 10.1227/01.NEU.0000159650.79833.2B
   Chang SD, 2008, NEUROSURGERY, V63, P733
   Chang TC, 2004, INT J RADIAT ONCOL, V60, P861, DOI 10.1016/j.ijrobp.2004.04.041
   Chin LS, 2001, J NEUROSURG, V94, P899, DOI 10.3171/jns.2001.94.6.0899
   Chopra R, 2007, INT J RADIAT ONCOL, V68, P845, DOI 10.1016/j.ijrobp.2007.01.001
   DOSSANTOS MA, 2011, INT J RAD O IN PRESS
   DUMA CM, 1993, NEUROSURGERY, V32, P699, DOI 10.1227/00006123-199305000-00001
   Ernst-Stecken A, 2006, RADIOTHER ONCOL, V81, P18, DOI 10.1016/j.radonc.2006.08.024
   Fahrig A, 2007, STRAHLENTHER ONKOL, V183, P625, DOI 10.1007/s00066-007-1714-1
   Feuvret L, 2010, INT J RADIAT ONCOL, V78, pS284, DOI 10.1016/j.ijrobp.2010.07.675
   Fiveash J, 2010, INT J RADIAT ONCOL, V78, pS278, DOI 10.1016/j.ijrobp.2010.07.662
   Flickinger JC, 2000, INT J RADIAT ONCOL, V46, P1143, DOI 10.1016/S0360-3016(99)00513-1
   Flickinger JC, 1996, RADIOTHER ONCOL, V41, P215, DOI 10.1016/S0167-8140(96)01831-2
   Flickinger JC, 1997, INT J RADIAT ONCOL, V38, P485, DOI 10.1016/S0360-3016(97)89481-3
   Flickinger JC, 1998, INT J RADIAT ONCOL, V40, P273, DOI 10.1016/S0360-3016(97)00718-9
   FLICKINGER JC, 1990, INT J RADIAT ONCOL, V19, P143, DOI 10.1016/0360-3016(90)90146-B
   FLICKINGER JC, 1991, ACTA ONCOL, V30, P363, DOI 10.3109/02841869109092387
   FLICKINGER JC, 1989, INT J RADIAT ONCOL, V17, P879, DOI 10.1016/0360-3016(89)90082-5
   FLICKINGER JC, 1990, RADIOTHER ONCOL, V17, P229, DOI 10.1016/0167-8140(90)90207-D
   Flickinger JC, 1999, NEUROSURG CLIN N AM, V10, P271, DOI 10.1016/S1042-3680(18)30193-1
   FLICKINGER JC, 1991, STEREOT FUNCT NEUROS, V57, P99, DOI 10.1159/000099560
   Foote KD, 2001, J NEUROSURG, V95, P440, DOI 10.3171/jns.2001.95.3.0440
   Friedman WA, 2003, NEUROSURGERY, V52, P296, DOI 10.1227/01.NEU.0000043692.51385.91
   Fuentes S, 2006, NEUROSURGERY, V58, P37, DOI 10.1227/01.NEU.0000190655.95669.5C
   Gabert K, 2004, NEUROCHIRURGIE, V50, P350
   Ganz J, 2009, ACTA NEUROCHIR, V151, P9, DOI 10.1007/s00701-008-0174-4
   Ganz JC, 1996, STEREOT FUNCT NEUROS, V66, P129, DOI 10.1159/000099778
   Gerszten PC, 2007, SPINE, V32, P193, DOI 10.1097/01.brs.0000251863.76595.a2
   Gibbs IC, 2009, NEUROSURGERY, V64, pA67, DOI 10.1227/01.NEU.0000341628.98141.B6
   Girkin CA, 1997, OPHTHALMOLOGY, V104, P1634, DOI 10.1016/S0161-6420(97)30084-0
   Glatstein E, 2008, INT J RADIAT ONCOL, V72, P11, DOI 10.1016/j.ijrobp.2008.07.006
   Gorman L, 2008, J CLIN NEUROSCI, V15, P856, DOI 10.1016/j.jocn.2007.05.020
   HALL EJ, 1993, INT J RADIAT ONCOL, V25, P381, DOI 10.1016/0360-3016(93)90367-5
   Hasegawa T, 2005, NEUROSURGERY, V57, P257, DOI 10.1227/01.NEU.0000166542.00512.84
   Hasegawa T, 2007, J NEUROSURG, V107, P745, DOI 10.3171/JNS-07/10/0745
   Hasegawa T, 2010, NEUROSURGERY, V66, P688, DOI 10.1227/01.NEU.0000367554.96981.26
   Henzel M, 2006, STRAHLENTHER ONKOL, V182, P382, DOI 10.1007/s00066-006-1535-7
   Huang CF, 1999, J NEUROSURG, V91, P563, DOI 10.3171/jns.1999.91.4.0563
   Hussain A, 2007, INT J RADIAT ONCOL, V67, P521, DOI 10.1016/j.ijrobp.2006.08.081
   Ishihara H, 2004, MINIM INVAS NEUROSUR, V47, P290, DOI 10.1055/s-2004-830095
   Iwai Y, 2003, NEUROSURGERY, V52, P517, DOI 10.1227/01.NEU.0000047814.18819.9F
   Ju DT, 2008, ACTA NEUROCHIR SUPPL, V101, P169
   Kalapurakal JA, 1997, RADIOLOGY, V204, P461, DOI 10.1148/radiology.204.2.9240536
   Kano H, 2009, J NEUROSURG, V111, P863, DOI 10.3171/2008.12.JNS08611
   Kased N, 2008, J NEURO-ONCOL, V86, P195, DOI 10.1007/s11060-007-9458-4
   KIM YJ, 2011, INT J RAD O IN PRESS
   Kimball MM, 2009, STEREOT FUNCT NEUROS, V87, P120, DOI 10.1159/000204910
   Kirkpatrick JP, 2010, INT J RADIAT ONCOL, V76, pS42, DOI 10.1016/j.ijrobp.2009.04.095
   Kocher M, 2004, RADIOTHER ONCOL, V71, P109, DOI 10.1016/j.radonc.2003.08.005
   Kondziolka D, 1998, NEUROSURGERY, V43, P405, DOI 10.1097/00006123-199809000-00001
   Kondziolka D, 1998, NEW ENGL J MED, V339, P1426, DOI 10.1056/NEJM199811123392003
   Korytko T, 2006, INT J RADIAT ONCOL, V64, P419, DOI 10.1016/j.ijrobp.2005.07.980
   Koyfman S, 2010, INT J RADIAT ONCOL, V78, pS67, DOI 10.1016/j.ijrobp.2010.07.189
   Koyfman SA, 2010, INT J RADIAT ONCOL, V78, P409, DOI 10.1016/j.ijrobp.2009.07.1750
   Kuo JS, 2004, NEUROSURGERY, V54, P1385, DOI 10.1227/01.NEU.0000124750.13721.94
   Kwon AK, 2009, CANCER-AM CANCER SOC, V115, P890, DOI 10.1002/cncr.24082
   Lawrence YR, 2010, INT J RADIAT ONCOL, V76, pS20, DOI 10.1016/j.ijrobp.2009.02.091
   Lax I, 1996, ACTA ONCOL, V35, P49, DOI 10.3109/02841869609098479
   Leber KA, 1998, J NEUROSURG, V88, P43, DOI 10.3171/jns.1998.88.1.0043
   LEBER KA, 1995, STEREOT FUNCT NEUROS, V64, P233, DOI 10.1159/000098784
   Lee JYK, 2002, J NEUROSURG, V97, P65, DOI 10.3171/jns.2002.97.1.0065
   Lim YJ, 1999, STEREOT FUNCT NEUROS, V72, P132, DOI 10.1159/000056449
   Lindvall P, 2003, NEUROSURGERY, V53, P1036, DOI 10.1227/01.NEU.0000088566.82699.E6
   Linskey ME, 2010, J NEURO-ONCOL, V96, P45, DOI 10.1007/s11060-009-0073-4
   LINSKEY ME, 1993, INT J RADIAT ONCOL, V25, P227, DOI 10.1016/0360-3016(93)90343-T
   Liscak R, 1999, ACTA NEUROCHIR, V141, P473, DOI 10.1007/s007010050327
   Lo SS, 2010, INT J RADIAT ONCOL, V78, P314, DOI 10.1016/j.ijrobp.2010.02.065
   LO SS, 2010, INT J RADIAT ONCOL, V77, P548
   Loeffler JS, 2003, NEUROSURGERY, V52, P1436, DOI 10.1227/01.NEU.0000064809.59806.E8
   LOEFFLER JS, 2003, NEUROSURGERY, V52, P1440, DOI DOI 10.1227/01.NEU.0000064809.59806.E812762888
   Lorenzoni JG, 2009, SURG NEUROL, V71, P188, DOI 10.1016/j.surneu.2008.01.029
   Manning MA, 2000, INT J RADIAT ONCOL, V47, P603, DOI 10.1016/S0360-3016(00)00475-2
   MARCHETTI M, 2011, NEUROL SCI
   Maruyama K, 2004, NEUROSURGERY, V55, P1068, DOI 10.1227/01.NEU.0000140839.47922.5A
   Massager N, 2007, J NEUROSURG, V107, P733, DOI 10.3171/JNS-07/10/0733
   Mayo C, 2010, INT J RADIAT ONCOL, V76, pS28, DOI 10.1016/j.ijrobp.2009.07.1753
   Mayo C, 2010, INT J RADIAT ONCOL, V76, pS36, DOI 10.1016/j.ijrobp.2009.08.078
   McIver JI, 2004, J NEURO-ONCOL, V66, P301, DOI 10.1023/B:NEON.0000014497.28981.4b
   Meeks SL, 2000, INT J RADIAT ONCOL, V47, P597, DOI 10.1016/S0360-3016(00)00493-4
   Meijer OWM, 2003, INT J RADIAT ONCOL, V56, P1390, DOI 10.1016/S0360-3016(03)00444-9
   Metellus P, 2005, NEUROSURGERY, V57, P873, DOI 10.1227/01.NEU.0000179924.76551.cd
   Milano MT, 2008, RADIAT ONCOL, V3, DOI 10.1186/1748-717X-3-36
   Miyawaki L, 1999, INT J RADIAT ONCOL, V44, P1089, DOI 10.1016/S0360-3016(99)00102-9
   Morita A, 1999, J NEUROSURG, V90, P42, DOI 10.3171/jns.1999.90.1.0042
   Muracciole Xavier, 2008, Prog Neurol Surg, V21, P207, DOI 10.1159/000157166
   Nakamura JL, 2001, INT J RADIAT ONCOL, V51, P1313, DOI 10.1016/S0360-3016(01)01757-6
   Nakaya K, 2010, INT J RADIAT ONCOL, V77, P988, DOI 10.1016/j.ijrobp.2009.06.089
   Narayana A, 2007, STEREOT FUNCT NEUROS, V85, P82, DOI 10.1159/000097923
   Nelson JW, 2009, INT J RADIAT ONCOL, V73, P1369, DOI 10.1016/j.ijrobp.2008.06.1949
   Nicolato A, 2002, NEUROSURGERY, V51, P1153, DOI 10.1097/00006123-200211000-00009
   Niranjan A, 1999, NEUROSURGERY, V45, P753, DOI 10.1097/00006123-199910000-00003
   Niranjan A, 2009, OTOLARYNG CLIN N AM, V42, P717, DOI 10.1016/j.otc.2009.04.005
   Ove R, 2000, INT J CANCER, V90, P343, DOI 10.1002/1097-0215(20001220)90:6<343::AID-IJC6>3.0.CO;2-H
   Paek SH, 2005, CANCER-AM CANCER SOC, V104, P580, DOI 10.1002/cncr.21190
   Patil CG, 2008, NEUROSURGERY, V63, P435, DOI 10.1227/01.NEU.0000325257.58684.92
   Pham CJ, 2004, NEUROSURGERY, V54, P799, DOI 10.1227/01.NEU.0000114261.18723.6A
   Pollock BE, 2005, INT J RADIAT ONCOL, V62, P1427, DOI 10.1016/j.ijrobp.2004.12.067
   Pollock BE, 2008, INT J RADIAT ONCOL, V70, P1325, DOI 10.1016/j.ijrobp.2007.08.018
   Potters L, 2010, INT J RADIAT ONCOL, V76, P326, DOI 10.1016/j.ijrobp.2009.09.042
   Qi XS, 2007, PHYS MED BIOL, V52, P5667, DOI 10.1088/0031-9155/52/18/013
   Qiu H, 2010, INT J RADIAT ONCOL, V78, pS9, DOI 10.1016/j.ijrobp.2010.07.063
   Roche PH, 2000, J NEUROSURG, V93, P68, DOI 10.3171/jns.2000.93.supplement_3.0068
   Rowe J, 2007, NEUROSURGERY, V60, P60, DOI 10.1227/01.NEU.0000255492.34063.32
   Ryu S, 2004, J NEUROSURG, V101, P402, DOI 10.3171/sup.2004.101.supplement3.0402
   Ryu S, 2007, CANCER, V109, P628, DOI 10.1002/cncr.22442
   SAHGAL A, 2011, INT J RAD O IN PRESS
   Sahgal A, 2008, INT J RADIAT ONCOL, V71, P652, DOI 10.1016/j.ijrobp.2008.02.060
   Sahgal A, 2010, INT J RADIAT ONCOL, V77, P548, DOI 10.1016/j.ijrobp.2009.05.023
   Sahgal A, 2009, INT J RADIAT ONCOL, V74, P723, DOI 10.1016/j.ijrobp.2008.09.020
   SCHELL MC, 541995 AAPM
   Schomas DA, 2005, AM J CLIN ONCOL-CANC, V28, P180, DOI 10.1097/01.coc.0000143017.69880.04
   Sharma MS, 2008, NEUROSURGERY, V63, P728, DOI 10.1227/01.NEU.0000325726.72815.22
   Shaw E, 2000, INT J RADIAT ONCOL, V47, P291, DOI 10.1016/S0360-3016(99)00507-6
   Sheehan JP, 2009, NEUROSURGERY, V65, P1052, DOI 10.1227/01.NEU.0000359315.20268.73
   Sheehan JP, 2005, J NEUROSURG, V102, P678, DOI 10.3171/jns.2005.102.4.0678
   Shehata MK, 2004, INT J RADIAT ONCOL, V59, P87, DOI 10.1016/j.ijrobp.2003.10.009
   Shin M, 2001, J NEUROSURG, V95, P435, DOI 10.3171/jns.2001.95.3.0435
   Shrieve DC, 2004, J NEUROSURG, V101, P390, DOI 10.3171/sup.2004.101.supplement3.0390
   Shuto T, 2003, ACTA NEUROCHIR, V145, P755, DOI 10.1007/s00701-003-0034-1
   Silander H, 2004, ACTA NEUROL SCAND, V109, P85, DOI 10.1046/j.1600-0404.2003.00154.x
   Singh VP, 2000, J NEUROSURG, V93, P57, DOI 10.3171/jns.2000.93.supplement_3.0057
   Spiegelmann R, 2002, NEUROSURGERY, V51, P1373, DOI 10.1097/00006123-200212000-00007
   Spiegelmann R, 2010, J NEURO-ONCOL, V98, P195, DOI 10.1007/s11060-010-0173-1
   Stafford SL, 2003, INT J RADIAT ONCOL, V55, P1177, DOI 10.1016/S0360-3016(02)04380-8
   Stafford SL, 2001, NEUROSURGERY, V49, P1029, DOI 10.1097/00006123-200111000-00001
   Sughrue ME, 2010, J NEUROSURG, V113, P1087, DOI 10.3171/2010.3.JNS091807
   Tamura M, 2009, NEUROSURGERY, V64, P289, DOI 10.1227/01.NEU.0000338256.87936.7C
   Timmer FCA, 2009, LARYNGOSCOPE, V119, P1076, DOI 10.1002/lary.20245
   TISHLER RB, 1993, INT J RADIAT ONCOL, V27, P215, DOI 10.1016/0360-3016(93)90230-S
   Trippa F, 2009, J NEUROSURG SCI, V53, P7
   Varlotto JM, 2003, INT J RADIAT ONCOL, V57, P452, DOI 10.1016/S0360-3016(03)00568-6
   Vernimmen FJAI, 2010, INT J RADIAT BIOL, V86, P486, DOI 10.3109/09553001003667982
   Veznedaroglu E, 2004, NEUROSURGERY, V55, P519, DOI 10.1227/01.NEU.0000134285.41701.83
   Veznedaroglu E, 2008, NEUROSURGERY, V62, P763, DOI [10.1227/01.neu.0000316280.99500.99, 10.1227/01.NEU.0000134285.41701.83]
   Vogelbaum MA, 2006, J NEUROSURG, V104, P907, DOI 10.3171/jns.2006.104.6.907
   Voges J, 1996, INT J RADIAT ONCOL, V36, P1055, DOI 10.1016/S0360-3016(96)00422-1
   Wigg DR, 1999, ACTA ONCOL, V38, P979, DOI 10.1080/028418699432220
   Wiggenraad R, 2010, INT J RADIAT ONCOL, V78, pS267, DOI 10.1016/j.ijrobp.2010.07.635
   Williams JA, 2002, INT J RADIAT ONCOL, V54, P500, DOI 10.1016/S0360-3016(02)02763-3
   Yamada Y, 2008, INT J RADIAT ONCOL, V71, P484, DOI 10.1016/j.ijrobp.2007.11.046
   Yang I, 2010, J NEUROSURG, V112, P851, DOI 10.3171/2009.8.JNS0985
   Yen CP, 2006, J NEUROSURG, V105, P213, DOI 10.3171/jns.2006.105.2.213
NR 156
TC 39
Z9 40
U1 0
U2 15
PU ELSEVIER SCI LTD
PI OXFORD
PA THE BOULEVARD, LANGFORD LANE, KIDLINGTON, OXFORD OX5 1GB, OXON, ENGLAND
SN 0305-7372
EI 1532-1967
J9 CANCER TREAT REV
JI Cancer Treat. Rev.
PD NOV
PY 2011
VL 37
IS 7
BP 567
EP 578
DI 10.1016/j.ctrv.2011.04.004
PG 12
WC Oncology
WE Science Citation Index Expanded (SCI-EXPANDED)
SC Oncology
GA 828YM
UT WOS:000295541200008
PM 21571440
DA 2023-08-27
ER

PT J
AU Boltze, C
   Lehnert, H
   Schneider-Stock, R
   Peters, B
   Hoang-Vu, C
   Roessner, A
AF Boltze, C
   Lehnert, H
   Schneider-Stock, R
   Peters, B
   Hoang-Vu, C
   Roessner, A
TI 被撤回的出版物: HSP90 is a key for telomerase activation and malignant
   transition in pheochromocytoma (Retracted Article. See vol 23, pg 229,
   2004)
SO ENDOCRINE
LA English
DT Article; Retracted Publication
DE HSP90; telomerase; pheochromocytoma; hTERT
ID REVERSE-TRANSCRIPTASE; CATALYTIC SUBUNIT; RNA COMPONENT; EXPRESSION;
   TUMORS; CARCINOMAS; DIAGNOSIS; FEATURES; PROTEIN; LESIONS
AB Recent studies on a limited number of pheochromocytomas (PCs) revealed a potential role of telomerase in the malignant transition of these tumors. Telomerase is a ribonucleoprotein complex that includes the telomerase RNA component (M), the telomerase-associated protein (TP1), the telomerase catalytic subunit (hTERT), and the heat-shock protein 90 (HSP90). The interactions between these subunits and the activation machinery of telomerase are still unclear. To test whether the expression and regulation of telomerase subunits are reflected in the malignant transition of PCs, we determined their mRNA and/or protein expression in 28 benign and 9 malignant PCs and compared the results with telomerase activity. Reverse transcriptase polymerase chain reaction analysis revealed that TP1 was ubiquitously expressed. hTR was found in all malignant (100%) and in 13/28 (46%) benign PCs. By contrast, hTERT was clearly associated with aggressive biologic behavior. All the malignant (100%) but only 2/28 benign (7%) PCs expressed hTERT. HSP90 was increased in malignant PCs but was also expressed at a lower level in benign tumors. High telomerase activity was measurable in only hTERT-positive tissues. Our data indicate that hTERT, HSP90, and telomerase activity are upregulated in malignant cells of the adrenal medulla. Overexpression of HSP90 is an important factor in the activation of telomerase via hTERT. The common expression of hTERT and telomerase activity thus represents an additional prognostic marker that may identify more aggressive tumors.
C1 Univ Magdeburg, Dept Pathol, D-39120 Magdeburg, Germany.
   Univ Magdeburg, Dept Endocrinol & Metab, D-39120 Magdeburg, Germany.
   Univ Magdeburg, Dept Biometr, D-39120 Magdeburg, Germany.
   Univ Halle Wittenberg, Clin Gen Surg, Halle An Der Saale, Germany.
C3 Otto von Guericke University; Otto von Guericke University; Otto von
   Guericke University; Martin Luther University Halle Wittenberg
RP Boltze, C (通讯作者)，Univ Magdeburg, Dept Pathol, Leipziger Str 44, D-39120 Magdeburg, Germany.
EM carsten.boltze@medizin.uni-magdeburg.de
RI Schneider-Stock, Regine/H-8863-2012
CR Aogi K, 1998, CLIN CANCER RES, V4, P1965
   Avilion AA, 1996, CANCER RES, V56, P645
   Bamberger CM, 1999, EXP CLIN ENDOCR DIAB, V107, P272, DOI 10.1055/s-0029-1212111
   Chang JTC, 2002, EUR J BIOCHEM, V269, P3442, DOI 10.1046/j.1432-1033.2002.03025.x
   Clarke MR, 1998, HUM PATHOL, V29, P522, DOI 10.1016/S0046-8177(98)90070-3
   FENG JL, 1995, SCIENCE, V269, P1236, DOI 10.1126/science.7544491
   Goldstein RE, 1999, ANN SURG, V229, P755, DOI 10.1097/00000658-199906000-00001
   HARLEY CB, 1991, MUTAT RES, V256, P271, DOI 10.1016/0921-8734(91)90018-7
   Harrington L, 1997, SCIENCE, V275, P973, DOI 10.1126/science.275.5302.973
   Hoang-Vu C, 2002, INT J ONCOL, V21, P265
   Holt SE, 1999, GENE DEV, V13, P817, DOI 10.1101/gad.13.7.817
   HUTCHISON KA, 1995, J BIOL CHEM, V270, P18841, DOI 10.1074/jbc.270.32.18841
   John H, 1999, UROLOGY, V53, P679, DOI 10.1016/S0090-4295(98)00612-8
   Katayama S, 1999, J CANCER RES CLIN, V125, P405, DOI 10.1007/s004320050294
   Kim NW, 1997, NUCLEIC ACIDS RES, V25, P2595, DOI 10.1093/nar/25.13.2595
   Kinoshita H, 1998, UROL RES, V26, P29, DOI 10.1007/s002400050019
   Kubota Y, 1998, CANCER, V82, P176, DOI 10.1002/(SICI)1097-0142(19980101)82:1<176::AID-CNCR22>3.3.CO;2-N
   LEVY MZ, 1992, J MOL BIOL, V225, P951, DOI 10.1016/0022-2836(92)90096-3
   LINNOILA RI, 1990, HUM PATHOL, V21, P1168
   Lundblad V, 1998, P NATL ACAD SCI USA, V95, P8415, DOI 10.1073/pnas.95.15.8415
   Masutomi K, 2000, J BIOL CHEM, V275, P22568, DOI 10.1074/jbc.M000622200
   Mundschenk J, 1998, EXP CLIN ENDOCR DIAB, V106, P373, DOI 10.1055/s-0029-1212001
   Nakamura TM, 1997, SCIENCE, V277, P955, DOI 10.1126/science.277.5328.955
   Nakayama JI, 1998, NAT GENET, V18, P65, DOI 10.1038/ng0198-65
   Okayasu I, 1998, J CANCER RES CLIN, V124, P444, DOI 10.1007/s004320050197
   Poremba C, 1998, INT J ONCOL, V12, P641
   Ramakrishnan S, 1998, CANCER RES, V58, P622
   REMMELE W, 1986, VIRCHOWS ARCH A, V409, P127, DOI 10.1007/BF00708323
   Saji M, 1999, CLIN CANCER RES, V5, P1483
   Schneider-Stock R, 2003, J PATHOL, V199, P517, DOI 10.1002/path.1315
   Zhu XL, 1996, P NATL ACAD SCI USA, V93, P6091, DOI 10.1073/pnas.93.12.6091
NR 31
TC 14
Z9 16
U1 0
U2 14
PU SPRINGER
PI NEW YORK
PA 233 SPRING ST, NEW YORK, NY 10013 USA
SN 1355-008X
EI 1559-0100
J9 ENDOCRINE
JI Endocrine
PD DEC
PY 2003
VL 22
IS 3
BP 193
EP 201
DI 10.1385/ENDO:22:3:193
PG 9
WC Endocrinology & Metabolism
WE Science Citation Index Expanded (SCI-EXPANDED)
SC Endocrinology & Metabolism
GA 766YW
UT WOS:000188412200002
PM 14709792
DA 2023-08-27
ER

PT J
AU WEAVER, DR
   DEEDS, JD
   LEE, KC
   SEGRE, GV
AF WEAVER, DR
   DEEDS, JD
   LEE, KC
   SEGRE, GV
TI LOCALIZATION OF PARATHYROID HORMONE-RELATED PEPTIDE (PTHRP) AND
   PTH/PTHRP RECEPTOR MESSENGER-RNAS IN RAT-BRAIN
SO MOLECULAR BRAIN RESEARCH
LA English
DT Article
DE IN SITU HYBRIDIZATION; BRAIN MAPPING; NEUROPEPTIDE; GENE EXPRESSION
ID MESSENGER RIBONUCLEIC-ACIDS; MEDIAL BASAL HYPOTHALAMUS;
   CENTRAL-NERVOUS-SYSTEM; CHRONIC-RENAL-FAILURE; MOLECULAR-CLONING;
   ADENOSINE-A2 RECEPTOR; HUMORAL HYPERCALCEMIA; EXPRESSION; CALCIUM;
   TISSUES
AB Parathyroid hormone (PTH)-related peptide (PTHrP) has been identified in human tumors associated with the syndrome of humoral hypercalcemia of malignancy. PTHrP mRNA is also expressed in a variety of non-malignant tissues, suggesting that PTHrP is an endogenous peptide with as-yet unidentified autocrine or paracrine functions in normal tissues, including brain (Weir et al., Proc. Natl. Acad. Sci., 87 (1990) 108-112). In the present study, we used in situ hybridization to examine the expression of PTHrP and the common receptor for PTH and PTHrP in adult rat brain. Widespread yet anatomically discrete patterns of hybridization were observed using S-35-labeled antisense cRNA probes. PTHrP gene expression was highest in the supramamillary nucleus of the hypothalamus, medial superior olivary nucleus, and in subpopulations of cells in the neostriatum, hippocampus, and cerebral cortex. Other major sites of PTHrP gene expression included the amygdala, midline thalamic nuclei, pontine nuclei, choroid plexus, and the anterior pituitary gland. Highest levels of PTH/PTHrP receptor mRNA were in the mesencephalic portion of the trigeminal nucleus and the trigeminal ganglion, the lateral reticular, pontine and reticulotegmental nuclei, the hypoglossal nucleus and area postrema. Other major sites of PTH/PTHrP receptor expression included the anterodorsal nucleus of the thalamus, basolateral amygdala, entorhinal cortex, parasubiculum, cells in the Purkinje cell layer of the cerebellum, vestibular nuclei, ventral cochlear nucleus, the motor nucleus of the trigeminal, and the facial and external cuneate nuclei. The expression of genes encoding PTHrP and its receptor in discrete areas of the brain suggests that PTHrP may function as a neurotransmitter in the central nervous system.
C1 HARVARD UNIV, SCH MED, DEPT PEDIAT, BOSTON, MA USA.
   MASSACHUSETTS GEN HOSP, DEPT MED, ENDOCRINE UNIT, BOSTON, MA USA.
   HARVARD UNIV, SCH MED, DEPT MED, BOSTON, MA USA.
C3 Harvard University; Harvard Medical School; Harvard University;
   Massachusetts General Hospital; Harvard University; Harvard Medical
   School
RP WEAVER, DR (通讯作者)，MASSACHUSETTS GEN HOSP, DEV CHRONOBIOL LAB,CHILDRENS SERV,JACKSON BLDG, ROOM 1226, GRJ 1226, BOSTON, MA 02114 USA.
OI Weaver, David/0000-0001-7941-6719
FU NICHD NIH HHS [HD 29470] Funding Source: Medline; NIDDK NIH HHS
   [DK42125, DK 11794] Funding Source: Medline
CR ABOUSAMRA AB, 1992, P NATL ACAD SCI USA, V89, P2732, DOI 10.1073/pnas.89.7.2732
   AKMAL M, 1984, AM J PHYSIOL, V246, pF575, DOI 10.1152/ajprenal.1984.246.5.F575
   ASA SL, 1990, J CLIN ENDOCR METAB, V71, P1112, DOI 10.1210/jcem-71-5-1112
   BALABANOVA S, 1986, KLIN WOCHENSCHR, V64, P173, DOI 10.1007/BF01713458
   BALABANOVA S, 1985, KLIN WOCHENSCHR, V63, P419, DOI 10.1007/BF01733667
   BROADUS AE, IN PRESS PARATHYROID
   BURTON PBJ, 1992, J PATHOL, V167, P291, DOI 10.1002/path.1711670306
   CAMPOS RV, 1991, CANCER RES, V51, P6351
   DRUCKER DJ, 1989, MOL ENDOCRINOL, V3, P1589, DOI 10.1210/mend-3-10-1589
   FINK JS, 1992, MOL BRAIN RES, V14, P186, DOI 10.1016/0169-328X(92)90173-9
   FRASER CL, 1988, AM J PHYSIOL, V254, pF837, DOI 10.1152/ajprenal.1988.254.6.F837
   FRASER RA, 1990, ENDOCRINOLOGY, V127, P2517, DOI 10.1210/endo-127-5-2517
   GOLDSTEIN DA, 1978, MINER ELECTROL METAB, V1, P84
   GOLDSTEIN DA, 1980, J CLIN ENDOCR METAB, V51, P130, DOI 10.1210/jcem-51-1-130
   GUISADO R, 1975, J CLIN INVEST, V55, P738, DOI 10.1172/JCI107984
   HARVEY S, 1993, REGUL PEPTIDES, V43, P49, DOI 10.1016/0167-0115(93)90406-X
   HARVEY S, 1993, PEPTIDES, V14, P269, DOI 10.1016/0196-9781(93)90041-E
   HARVEY S, 1993, J ENDOCRINOL, V139, P353, DOI 10.1677/joe.0.1390353
   HARVEY S, 1993, PEPTIDES, V14, P1187, DOI 10.1016/0196-9781(93)90174-F
   HIRONAKA T, 1987, BONE MINER, V2, P487
   IKEDA K, 1988, MOL ENDOCRINOL, V2, P1230, DOI 10.1210/mend-2-12-1230
   JUPPNER H, 1991, SCIENCE, V254, P1024, DOI 10.1126/science.1658941
   JUPPNER H, 1988, J BIOL CHEM, V263, P8557
   KRAMER S, 1991, ENDOCRINOLOGY, V128, P1927, DOI 10.1210/endo-128-4-1927
   LEE K, 1992, J BONE MINER RES, V7, pS246
   MANGIN M, 1988, P NATL ACAD SCI USA, V85, P597, DOI 10.1073/pnas.85.2.597
   MANGIN M, 1990, GENE, V95, P195, DOI 10.1016/0378-1119(90)90362-U
   MONIZ C, 1990, J MOL ENDOCRINOL, V5, P259, DOI 10.1677/jme.0.0050259
   NICOLETTI F, 1983, EUR J PHARMACOL, V88, P135, DOI 10.1016/0014-2999(83)90403-X
   PANG PKT, 1988, AM J PHYSIOL, V255, pR643, DOI 10.1152/ajpregu.1988.255.4.R643
   PANG PKT, 1990, P NATL ACAD SCI USA, V87, P623, DOI 10.1073/pnas.87.2.623
   PANG PKT, 1988, AM J PHYSIOL, V255, pR635, DOI 10.1152/ajpregu.1988.255.4.R635
   REPPERT SM, 1991, MOL ENDOCRINOL, V5, P1037, DOI 10.1210/mend-5-8-1037
   ROCA AL, 1993, BRAIN RES, V608, P159, DOI 10.1016/0006-8993(93)90789-P
   SEGRE GV, 1993, TRENDS ENDOCRIN MET, V4, P309, DOI 10.1016/1043-2760(93)90071-L
   SMOGORZEWSKI M, 1991, J AM SOC NEPHROL, V1, P1162
   STEHLE JH, 1992, MOL ENDOCRINOL, V6, P384, DOI 10.1210/me.6.3.384
   SUVA LJ, 1987, SCIENCE, V237, P893, DOI 10.1126/science.3616618
   SWANSON LW, 1980, NEUROENDOCRINOLOGY, V31, P410, DOI 10.1159/000123111
   THIEDE MA, 1988, SCIENCE, V242, P278, DOI 10.1126/science.3175653
   TIAN J, 1993, AM J NEPHROL, V13, P210, DOI 10.1159/000168620
   URENA P, 1993, ENDOCRINOLOGY, V133, P617, DOI 10.1210/en.133.2.617
   WEIR EC, 1990, P NATL ACAD SCI USA, V87, P108, DOI 10.1073/pnas.87.1.108
   YASUDA T, 1989, MOL ENDOCRINOL, V3, P518, DOI 10.1210/mend-3-3-518
NR 44
TC 68
Z9 71
U1 0
U2 1
PU ELSEVIER SCIENCE BV
PI AMSTERDAM
PA PO BOX 211, 1000 AE AMSTERDAM, NETHERLANDS
SN 0169-328X
J9 MOL BRAIN RES
JI Mol. Brain Res.
PD FEB
PY 1995
VL 28
IS 2
BP 296
EP 310
DI 10.1016/0169-328X(94)00222-Z
PG 15
WC Neurosciences
WE Science Citation Index Expanded (SCI-EXPANDED)
SC Neurosciences & Neurology
GA QE617
UT WOS:A1995QE61700013
PM 7723628
DA 2023-08-27
ER

PT J
AU Sameshima, T
   Shibahashi, K
   Nozaki, T
   Akabane, A
   Kihara, A
   Horiuchi, H
   Morita, A
AF Sameshima, Tetsuro
   Shibahashi, Keita
   Nozaki, Toshiki
   Akabane, Atsuya
   Kihara, Atsushi
   Horiuchi, Hajime
   Morita, Akio
TI Atlantoaxial Intraspinal Juxtafacet Cyst -Case Report-
SO NEUROLOGIA MEDICO-CHIRURGICA
LA English
DT Article
DE atlantoaxial juxtafacet cyst; ganglion cyst; synovial cyst; myelopathy;
   transdural approach
ID DEGENERATIVE ARTICULAR CYST; SYNOVIAL CYST; CONSERVATIVE TREATMENT;
   TRANSVERSE LIGAMENT; OS ODONTOIDEUM; JOINT; JUNCTION
AB A 69-year-old man presented with progressive paralysis of the right arm and leg with a past history of metastatic rectal cancer. Magnetic resonance imaging showed a cystic mass lesion posterior to the odontoid process. Under a preoperative diagnosis of intradural extramedullary tumor, partial transcondylectomy and C1 hemilaminectomy were performed, and the cyst was removed through a transdural approach, decompressing the medulla oblongata and the cervical spinal cord. The histological diagnosis was juxtafacet cyst (ganglion cyst). An atlantoaxial intraspinal juxtafacet cyst at the level of the odontoid process is extremely rare. In our case, the cyst was removed using a posterior approach, resulting in rapid improvement in symptoms.
C1 [Sameshima, Tetsuro; Shibahashi, Keita; Nozaki, Toshiki; Akabane, Atsuya; Morita, Akio] NTT Med Ctr Tokyo, Dept Neurosurg, Tokyo 1418625, Japan.
   [Kihara, Atsushi; Horiuchi, Hajime] NTT Med Ctr Tokyo, Dept Pathol, Tokyo 1418625, Japan.
C3 Kanto Medical Center NTT EC; Kanto Medical Center NTT EC
RP Sameshima, T (通讯作者)，NTT Med Ctr Tokyo, Dept Neurosurg, Shinagawa Ku, 5-9-22 Higashi Gotanda, Tokyo 1418625, Japan.
EM tetsurosameshima@gmail.com
OI Nozaki, Toshiki/0000-0002-6941-4645; Morita, Akio/0000-0002-2497-5772
CR Aizawa T, 2010, J ORTHOP SCI, V15, P603, DOI 10.1007/s00776-009-1472-2
   Akiyama H, 1999, NEUROL MED-CHIR, V39, P539, DOI 10.2176/nmc.39.539
   Aksoy FG, 2000, SPINE, V25, P1300, DOI 10.1097/00007632-200005150-00019
   Birch BD, 1996, J NEUROSURG, V85, P810, DOI 10.3171/jns.1996.85.5.0810
   Cecchi PC, 2008, SPINE J, V8, P687, DOI 10.1016/j.spinee.2007.01.006
   Chang H, 2000, SPINE, V25, P741, DOI 10.1097/00007632-200003150-00016
   CHOE W, 1993, PARAPLEGIA, V31, P803, DOI 10.1038/sc.1993.124
   Choudhri Haroon Fiaz, 2006, Neurosurg Focus, V20, pE1
   Elhammady MS, 2009, J NEUROSURG-SPINE, V10, P234, DOI 10.3171/2008.12.SPINE08158
   Fransen P, 1997, J NEUROSURG, V86, P1027, DOI 10.3171/jns.1997.86.6.1027
   GOFFIN J, 1992, NEUROSURGERY, V30, P914, DOI 10.1227/00006123-199206000-00016
   Honda E, 2010, J SPINE RES, V1, P1570
   Iwakoshi T, 2004, SEKIZUI GEKA, V18, P197
   KAO CC, 1968, J NEUROSURG, V29, P168, DOI 10.3171/jns.1968.29.2.0168
   Kaufmann AM, 1996, CAN J NEUROL SCI, V23, P227, DOI 10.1017/S0317167100038579
   Kirk HJ, 2009, J CLIN NEUROSCI, V16, P822, DOI 10.1016/j.jocn.2008.06.027
   Lyons MK, 2011, TURK NEUROSURG, V21, P483, DOI [10.5137/1019-5149.JTN .4288-11.1, 10.5137/1019-5149.JTN.4288-11.1]
   Marbacher S, 2009, SPINE, V34, P528
   Mendes-Araujo L, 2010, BRIT J RADIOL, V83, pE35, DOI 10.1259/bjr/97329463
   MILLER JD, 1989, SURG NEUROL, V31, P239, DOI 10.1016/0090-3019(89)90125-0
   Moon HJ, 2010, NEUROL MED-CHIR, V50, P1129, DOI 10.2176/nmc.50.1129
   Morio Y, 2003, SPINE, V28, pE492, DOI 10.1097/01.BRS.0000099095.21233.5C
   Okamoto K, 2004, J SPINAL DISORD TECH, V17, P535, DOI 10.1097/01.bsd.0000117546.88865.62
   ONOFRIO BM, 1988, NEUROSURGERY, V22, P642, DOI 10.1227/00006123-198804000-00004
   Sagiuchi T, 2006, J NEUROSURG-SPINE, V5, P161, DOI 10.3171/spi.2006.5.2.161
   Shinawi M, 2007, SCAND J RHEUMATOL, V36, P145, DOI 10.1080/03009740601089275
   Sudo H, 1996, RINSHO SEIKEI GEKA, V31, P1311
   Tobenas-Dujardin AC, 2004, NEUROCHIRURGIE, V50, P652, DOI 10.1016/S0028-3770(04)98457-3
   Van Gompel JJ, 2011, J NEUROSURG-SPINE, V14, P437, DOI 10.3171/2010.12.SPINE10302
   Velan O, 2008, CARDIOVASC INTER RAD, V31, P1219, DOI 10.1007/s00270-008-9347-z
   Vergne P, 1996, J RHEUMATOL, V23, P1438
   Zorzon M, 2001, J NEUROSURG, V95, P111, DOI 10.3171/spi.2001.95.1.0111
NR 32
TC 9
Z9 10
U1 0
U2 2
PU JAPAN NEUROSURGICAL SOC
PI TOKYO
PA 5-25-16 HONGO, BUNKYO-KU, TOKYO, 113-0033, JAPAN
SN 0470-8105
EI 1349-8029
J9 NEUROL MED-CHIR
JI Neurol. Med.-Chir.
PD FEB
PY 2013
VL 53
IS 2
BP 125
EP 128
DI 10.2176/nmc.53.125
PG 4
WC Clinical Neurology; Surgery
WE Science Citation Index Expanded (SCI-EXPANDED)
SC Neurosciences & Neurology; Surgery
GA 095BD
UT WOS:000315308600013
PM 23438667
OA gold
DA 2023-08-27
ER

PT J
AU Tucer, B
   Ekici, MA
   Kazanci, B
   Guclu, B
AF Tucer, Bulent
   Ekici, Mehmet Ali
   Kazanci, Burak
   Guclu, Bulent
TI Hemangioblastoma of the Filum Terminale Associated with Von
   Hippel-Lindau Disease: A Case Report
SO TURKISH NEUROSURGERY
LA English
DT Article
DE Filum terminale; Hemangioblastoma; von Hippel-Lindau disease; Treatment
ID CENTRAL-NERVOUS-SYSTEM; OF-THE-LITERATURE; SPINAL-CORD;
   SURGICAL-MANAGEMENT; CAUDA-EQUINA; ROOT; FEATURES
AB We report a 41-year-old man who presented with low back pain, lower extremity paresthesia, urinary retention and constipation. Magnetic resonance imaging showed a vascular intradural-extramedullary lesion at the second lumbar vertebral level. His medical history revealed that he had undergone surgery for a cerebellar hemangioblastoma 5 years ago. The patient underwent a spinal operation and a vascular tumor was removed from filum terminale. Pathologic examination of the tumor revealed a hemangioblastoma. Hemangioblastomas may occur sporadically or in association with von Hippel-Lindau disease. In the second case, they are often multiple and accompanied by cerebellar and brainstem lesions. The hemangioblastomas reported in the conus medullaris or in the extramedullary compartment adjacent to the conus medullaris are rare, tumors of the cauda equina are uncommon, and lesions of the filum terminale are extremely rare. We report a patient with von Hippel-Lindau disease having filum terminale hemangioblastoma and discuss the diagnosis, pathogenesis and treatment of hemangioblastoma.
C1 [Tucer, Bulent] Erciyes Univ, Fac Med, Dept Neurosurg, Kayseri, Turkey.
   [Ekici, Mehmet Ali; Kazanci, Burak; Guclu, Bulent] Sevket Yilmaz Res & Training Hosp, Dept Neurosurg, Bursa, Turkey.
C3 Erciyes University; Sevket Yilmaz Training & Research Hospital
RP Ekici, MA (通讯作者)，Sevket Yilmaz Res & Training Hosp, Dept Neurosurg, Bursa, Turkey.
EM mehmetali.ekici@gmail.com
RI Ekici, Mehmet Ali/ABE-1571-2020; guclu, bulent/ITU-7284-2023
CR Arbelaez A, 1999, AM J ROENTGENOL, V173, P857, DOI 10.2214/ajr.173.3.10470964
   Biondi A, 2005, AM J NEURORADIOL, V26, P936
   BROWNE TR, 1976, ARCH NEUROL-CHICAGO, V33, P435, DOI 10.1001/archneur.1976.00500060041009
   CAWTHON DF, 1985, NEUROSURGERY, V16, P625, DOI 10.1227/00006123-198505000-00007
   Chazono M, 1999, J NEUROSURG, V90, P160, DOI 10.3171/spi.1999.90.1.0160
   Couch V, 2000, MAYO CLIN PROC, V75, P265
   da Costa LB, 2003, ARQ NEURO-PSIQUIAT, V61, P456, DOI 10.1590/S0004-282X2003000300024
   DICHIRO G, 1969, RADIOLOGY, V93, P25
   EMERY E, 1994, NEUROCHIRURGIE, V40, P165
   Farneti M, 2001, J Neurosurg Sci, V45, P58
   Giannini C, 1998, MODERN PATHOL, V11, P999
   ISMAIL SM, 1984, J NEUROSURG, V60, P1279, DOI 10.3171/jns.1984.60.6.1279
   Kern M, 2006, J CLIN NEUROSCI, V13, P929, DOI 10.1016/j.jocn.2005.12.034
   Lee DK, 2003, J NEURO-ONCOL, V61, P27, DOI 10.1023/A:1021297622944
   Lonser RR, 2003, J NEUROSURG, V99, P64, DOI 10.3171/spi.2003.99.1.0064
   LUNARDI P, 1993, ACTA NEUROCHIR, V122, P236, DOI 10.1007/BF01405535
   McEvoy AW, 2000, EUR SPINE J, V9, P434, DOI 10.1007/s005860000193
   Nadkarni TD, 2006, J CLIN NEUROSCI, V13, P285, DOI 10.1016/j.jocn.2005.02.025
   Osborn AG, 1994, DIAGNOSTIC NEURORADI, P876
   Raghavan R, 2000, NEUROSURGERY, V47, P1443, DOI 10.1097/00006123-200012000-00038
   Richard S, 1998, J INTERN MED, V243, P547
   Richard S, 1998, NEUROCHIRURGIE, V44, P258
   Roonprapunt C, 2001, NEUROSURGERY, V49, P321, DOI 10.1097/00006123-200108000-00012
   Sloof JL, 1964, SPINAL CORD
   Spetzger U, 1996, NEUROSURG REV, V19, P147, DOI 10.1007/BF00512042
   Tibbs RE, 1999, NEUROSURGERY, V44, P221, DOI 10.1097/00006123-199901000-00137
   Wanebo JE, 2003, J NEUROSURG, V98, P82, DOI 10.3171/jns.2003.98.1.0082
   WOLBERS JG, 1985, CLIN NEUROL NEUROSUR, V87, P55, DOI 10.1016/0303-8467(85)90070-8
   WYBURNMASON R, 1943, VASCULAR ABNORMALITI, P1
   YASARGIL MG, 1976, SURG NEUROL, V3, P141
NR 30
TC 4
Z9 5
U1 0
U2 1
PU TURKISH NEUROSURGICAL SOC
PI BAHCELIEVLER
PA TASKENT CADDESI 13-4, BAHCELIEVLER, ANKARA 06500, TURKEY
SN 1019-5149
J9 TURK NEUROSURG
JI Turk. Neurosurg.
PD SEP
PY 2013
VL 23
IS 5
BP 672
EP 675
DI 10.5137/1019-5149.JTN.6172-12.1
PG 4
WC Clinical Neurology; Surgery
WE Science Citation Index Expanded (SCI-EXPANDED)
SC Neurosciences & Neurology; Surgery
GA 260DN
UT WOS:000327575300015
PM 24101317
OA Bronze
DA 2023-08-27
ER

PT J
AU Matsushita, Y
   Iwashita, Y
   Ohtsuka, S
   Ohnishi, I
   Yamashita, T
   Miyake, H
   Sugimura, H
AF Matsushita, Yuto
   Iwashita, Yuji
   Ohtsuka, Shunsuke
   Ohnishi, Ippei
   Yamashita, Takashi
   Miyake, Hideaki
   Sugimura, Haruhiko
TI A DNA adductome analysis revealed a reduction in the global level of
   C5-hydroxymethyl-2 '-deoxycytidine in the non-tumoral upper urinary
   tract mucosa of urothelial carcinoma patients
SO GENES AND ENVIRONMENT
LA English
DT Article
DE DNA adduct; DNA adductome; DNA adductomics; C5-hydroxymethyl-2
   '-deoxycytidine; Renal cell carcinoma; Upper urinary tract urothelial
   carcinoma; Oxidative DNA damage
ID ARISTOLOCHIC ACID; GENETIC POLYMORPHISMS; BLADDER-CANCER; DAMAGE;
   5-HYDROXYMETHYLCYTOSINE; HYPERMETHYLATION; RISK; HYDROXYMETHYLATION;
   NEPHROPATHY; MANAGEMENT
AB Background: DNA adducts, covalent modifications to DNA due to exposure to specific carcinogens, cause the mispairing of DNA bases, which ultimately results in DNA mutations. DNA methylation in the promoter region, another type of DNA base modification, alters the DNA transcription process, and has been implicated in carcinogenesis in humans due to the down-regulation of tumor suppressor genes. Difficulties are associated with demonstrating the existence of DNA adducts or chemically modified bases in the human urological system. Apart from aristolochic acid-DNA adducts, which cause urothelial carcinoma and endemic nephropathy in a particular geographical area (Balkan), limited information is currently available on DNA adduct profiles in renal cell carcinoma and upper urinary tract urothelial carcinoma, including renal pelvic cancer and ureteral cancer.
   Method: To elucidate the significance of DNA adducts in carcinogenesis in the urothelial system, we investigated 53 DNA adducts in the non-tumoral renal parenchyma and non-tumoral renal pelvis of patients with renal cell carcinoma, upper urinary tract urothelial carcinoma, and other diseases using liquid chromatography coupled with tandem mass spectrometry. A comparative analysis of tissue types, the status of malignancy, and clinical characteristics, including lifestyle factors, was performed.
   Results: C5-Methyl-2'-deoxycytidine, C5-hydroxymethyl-2'-deoxycytidine (5hmdC), C5-formyl-2'-deoxycytidine, 2'-deoxyinosine, C8-oxo-2'-deoxyadenosine, and C8-oxo-2'-deoxyguanosine (8-OHdG) were detected in the renal parenchyma and renal pelvis. 8-OHdG was more frequently detected in the renal pelvis than in the renal cortex and medulla (p = 0.048 and p = 0.038, respectively). 5hmdC levels were significantly lower in the renal pelvis of urothelial carcinoma patients (n = 10) than in the urothelium of patients without urothelial carcinoma (n = 15) (p = 0.010). Regarding 5hmdC levels in the renal cortex and medulla, Spearman's rank correlation test revealed a negative correlation between age and 5hmdC levels (r = - 0.46, p = 0.018 and r = - 0.45, p = 0.042, respectively).
   Conclusions: The present results revealed a reduction of 5hmdC levels in the non-tumoral urinary tract mucosa of patients with upper urinary tract urothelial carcinoma. Therefore, the urothelial cell epithelia of patients with upper urinary tract cancer, even in non-cancerous areas, may be predisposed to urothelial cancer.
C1 [Matsushita, Yuto; Iwashita, Yuji; Ohtsuka, Shunsuke; Ohnishi, Ippei; Yamashita, Takashi; Sugimura, Haruhiko] Hamamatsu Univ, Sch Med, Dept Tumor Pathol, Higashi Ku, 1-20-1 Handayama, Hamamatsu, Shizuoka 4313192, Japan.
   [Matsushita, Yuto; Miyake, Hideaki] Hamamatsu Univ, Sch Med, Dept Urol, Higashi Ku, 1-20-1 Handayama, Shizuoka 4313192, Japan.
C3 Hamamatsu University School of Medicine; Hamamatsu University School of
   Medicine
RP Iwashita, Y; Sugimura, H (通讯作者)，Hamamatsu Univ, Sch Med, Dept Tumor Pathol, Higashi Ku, 1-20-1 Handayama, Hamamatsu, Shizuoka 4313192, Japan.
EM 07485223@hama-med.ac.jp; hsugimur@hama-med.ac.jp
RI Matsushita, Yuto/GLU-1772-2022
OI Matsushita, Yuto/0000-0002-8159-9793; Iwashita, Yuji/0000-0002-9085-5429
FU JSPS KAKENHI [JP22659072, JP24659161, JP26670187, JP16K15256]; AMED
   [JP19ck0106264, JP20ck0106545]; Smoking Research Foundation; Hamamatsu
   University School of Medicine
FX This work was supported by JSPS KAKENHI Grant Numbers JP22659072,
   JP24659161, JP26670187, and JP16K15256, AMED Grant Numbers JP19ck0106264
   and JP20ck0106545, the Smoking Research Foundation, and a HUSM
   Grant-in-Aid by Hamamatsu University School of Medicine.
CR Andreoli R, 2011, FREE RADICAL BIO MED, V50, P254, DOI 10.1016/j.freeradbiomed.2010.11.009
   [Anonymous], 2015, AR AC SAF AL SAF AL
   [Anonymous], 2013, BIOL CANC
   Arlt VM, 2001, MUTAT RES-GEN TOX EN, V494, P143, DOI 10.1016/S1383-5718(01)00188-7
   Asami S, 1996, CANCER RES, V56, P2546
   Asami S, 1997, CARCINOGENESIS, V18, P1763, DOI 10.1093/carcin/18.9.1763
   Azemar MD, 2011, UROL ONCOL-SEMIN ORI, V29, P130, DOI 10.1016/j.urolonc.2009.06.003
   Bachman M, 2014, NAT CHEM, V6, P1049, DOI [10.1038/NCHEM.2064, 10.1038/nchem.2064]
   Bearzatto A, 2002, CLIN CANCER RES, V8, P3782
   Borrego S, 2013, INT J MOL SCI, V14, P3467, DOI 10.3390/ijms14023467
   Burger M, 2013, EUR UROL, V63, P234, DOI 10.1016/j.eururo.2012.07.033
   Chou PH, 2010, CHEM RES TOXICOL, V23, P1442, DOI 10.1021/tx100047d
   Cutress ML, 2012, BJU INT, V110, P614, DOI 10.1111/j.1464-410X.2012.11068.x
   Du CP, 2015, GASTRIC CANCER, V18, P516, DOI 10.1007/s10120-014-0409-4
   Dziaman T, 2018, CLIN EPIGENETICS, V10, DOI 10.1186/s13148-018-0505-0
   Dzitoyeva S, 2012, NEUROBIOL AGING, V33, P2881, DOI 10.1016/j.neurobiolaging.2012.02.006
   Foksinski M, 2017, PLOS ONE, V12, DOI 10.1371/journal.pone.0188856
   Gackowski D, 2015, PLOS ONE, V10, DOI 10.1371/journal.pone.0144859
   Gouveia MJ, 2015, CANCER LETT, V359, P226, DOI 10.1016/j.canlet.2015.01.018
   Gu YL, 2020, FASEB J, V34, P11474, DOI 10.1096/fj.201902957RR
   Guan T, 2021, BIOMETALS, V34, P33, DOI 10.1007/s10534-020-00260-2
   Harman SM, 2003, FREE RADICAL BIO MED, V35, P1301, DOI 10.1016/j.freeradbiomed.2003.07.003
   Hoang ML, 2016, CANCER EPIDEM BIOMAR, V25, P1600, DOI 10.1158/1055-9965.EPI-16-0219
   Huang N, 2012, BIOCHEM BIOPH RES CO, V422, P697, DOI 10.1016/j.bbrc.2012.05.061
   Huang W, 2019, TOXICOL RES-UK, V8, P850, DOI 10.1039/c9tx00067d
   Jelakovic B, 2012, KIDNEY INT, V81, P559, DOI 10.1038/ki.2011.371
   Jenkins TG, 2013, FERTIL STERIL, V100, P945, DOI 10.1016/j.fertnstert.2013.05.039
   Jin SG, 2011, CANCER RES, V71, P7360, DOI 10.1158/0008-5472.CAN-11-2023
   Kalam MA, 2006, NUCLEIC ACIDS RES, V34, P2305, DOI 10.1093/nar/gkl099
   Kanai Y, 2018, PATHOL INT, V68, P63, DOI 10.1111/pin.12631
   Kanaly RA, 2006, ANTIOXID REDOX SIGN, V8, P993, DOI 10.1089/ars.2006.8.993
   Kasai H, 2016, GENES ENVIRON, V38, DOI 10.1186/s41021-016-0046-8
   Kharat SS, 2020, SCI SIGNAL, V13, DOI 10.1126/scisignal.aba8091
   Kriegmair MC, 2018, EUR UROL ONCOL, V1, P512, DOI 10.1016/j.euo.2018.06.007
   Kumondai M, 2016, BIOL PHARM BULL, V39, P1683, DOI 10.1248/bpb.b16-00422
   Kumondai M, 2016, BIOL PHARM BULL, V39, P84, DOI 10.1248/bpb.b15-00604
   Lee MG, 2006, ONCOGENE, V25, P5807, DOI 10.1038/sj.onc.1209867
   Li RY, 2020, SCIENCE, V370, P82, DOI 10.1126/science.aba7300
   Loft S, 2012, FREE RADICAL BIO MED, V52, P167, DOI 10.1016/j.freeradbiomed.2011.10.439
   Luan Y, 2015, GENES ENVIRON, V37, DOI 10.1186/s41021-015-0010-z
   Martinez R, 2007, CARCINOGENESIS, V28, P1264, DOI 10.1093/carcin/bgm014
   Matsuda T, 2013, CARCINOGENESIS, V34, P121, DOI 10.1093/carcin/bgs327
   Miyake H, 2004, UROLOGY, V64, P1057, DOI 10.1016/j.urology.2004.06.019
   Miyake H, 2004, J UROLOGY, V171, P1533, DOI 10.1097/01.ju.0000116617.32728.ca
   Munari E, 2016, PLOS ONE, V11, DOI 10.1371/journal.pone.0146302
   Nia AB, 2001, CARCINOGENESIS, V22, P395, DOI 10.1093/carcin/22.3.395
   Nortier JL, 2000, NEW ENGL J MED, V342, P1686, DOI 10.1056/NEJM200006083422301
   Ohnishi I, 2021, GENES ENVIRON, V43, DOI 10.1186/s41021-021-00186-2
   Pfeifer GP, 2013, EPIGENET CHROMATIN, V6, DOI 10.1186/1756-8935-6-10
   Roupret M, 2021, EUR UROL, V79, P62, DOI 10.1016/j.eururo.2020.05.042
   Schmeiser HH, 2012, ENVIRON MOL MUTAGEN, V53, P636, DOI 10.1002/em.21732
   Schmeiser HH, 1996, CANCER RES, V56, P2025
   Shi DQ, 2017, FRONT GENET, V8, DOI 10.3389/fgene.2017.00100
   Szulwach KE, 2011, NAT NEUROSCI, V14, P1607, DOI 10.1038/nn.2959
   Tanaka A, 2001, INTERNAL MED, V40, P296, DOI 10.2169/internalmedicine.40.296
   Totsuka Y, 2021, CANCER SCI, V112, P7, DOI 10.1111/cas.14666
   Truong TP, 2015, J CLIN EXP HEMATOP, V55, P1, DOI 10.3960/jslrt.55.1
   Wang Z, 2019, BMC CANCER, V19, DOI 10.1186/s12885-019-6354-1
   Yan YL, 2020, FRONT ONCOL, V10, DOI 10.3389/fonc.2020.00667
   Yoon YE, 2018, MEDICINE, V97, DOI 10.1097/MD.0000000000013102
   Yu J, 2002, BMC CANCER, V2, DOI 10.1186/1471-2407-2-29
NR 61
TC 3
Z9 3
U1 1
U2 10
PU BMC
PI LONDON
PA CAMPUS, 4 CRINAN ST, LONDON N1 9XW, ENGLAND
SN 1880-7046
EI 1880-7062
J9 GENES ENVIRON
JI Gene Environ.
PD DEC 2
PY 2021
VL 43
IS 1
AR 52
DI 10.1186/s41021-021-00228-9
PG 14
WC Genetics & Heredity; Toxicology
WE Science Citation Index Expanded (SCI-EXPANDED)
SC Genetics & Heredity; Toxicology
GA XG4RF
UT WOS:000724741000001
PM 34852853
OA gold, Green Published
DA 2023-08-27
ER

PT J
AU Alexander, RE
   Cheng, L
   Grignon, DJ
   Idrees, M
AF Alexander, Riley E.
   Cheng, Liang
   Grignon, David J.
   Idrees, Muhammad
TI Cytoplasmic Staining of OCT4 Is a Highly Sensitive Marker of Adrenal
   Medullary-derived Tissue
SO AMERICAN JOURNAL OF SURGICAL PATHOLOGY
LA English
DT Article
DE OCT4; pheochromocytoma; adrenal cortical carcinoma; immunohistochemistry
ID STEM-CELL MARKER; EXPRESSION; IMMUNOHISTOCHEMISTRY; NEOPLASIA; TUMORS;
   PLURIPOTENT; SEMINOMA
AB OCT4 immunostaining has become an essential resource in diagnosing germ cell neoplasia. OCT4 is a transcription factor with a characteristic nuclear staining pattern specific to germ cell neoplasms. Our institution has observed that paraganglionic tissue consistently displayed intense cytoplasmic staining by utilizing monoclonal OCT4 antibody, and we intended to determine whether OCT4 could provide additional diagnostic utility in adrenal tumors. We used monoclonal and polyclonal OCT4 antibodies for comparison of staining patterns and intensities. Thirty-eight pheochromocytomas ( 8 metastatic), 22 adrenal cortical carcinomas ( 2 metastatic), 15 metastatic tumors to the adrenal glands, and 10 normal adrenal glands containing cortical and medullary tissue were immunostained with OCT4. A 4-tier system ( 0 to 3), for recording intensity and extent of cytoplasmic staining, was used. All 30 primary pheochromocytomas displayed strong and diffuse ( 3 + 3) cytoplasmic immunoexpression. Six of 8 metastatic pheochromocytomas showed strong immunoexpression ( 3 + 3), whereas the remaining 2 showed moderate intensity ( 2 + 3). All 22 adrenal cortical carcinomas, including metastatic cases, were completely negative. Only 2 metastatic tumors to the adrenal gland showed weak, cytoplasmic positivity: a small cell carcinoma and a Merkel cell carcinoma. Controls stained in an appropriate nuclear manner. Immunoelectron microscopy demonstrated the antibody interacting with neurosecretory granules. To our knowledge, the cytoplasmic expression of OCT4 in adrenal medulla and pheochromocytoma has not been specifically studied. The goal of this study is to analyze the immunoreactivity of adrenal cortical carcinoma and pheochromocytoma to OCT4 and determine the sensitivity and specificity of this particular staining pattern and to compare monoclonal and polyclonal antibodies.
C1 [Alexander, Riley E.; Cheng, Liang; Grignon, David J.; Idrees, Muhammad] Indiana Univ Sch Med, Dept Pathol & Lab Med, Indianapolis, IN USA.
C3 Indiana University System; Indiana University Bloomington
RP Idrees, M (通讯作者)，Indiana Univ, Hlth Pathol Lab, 350 West 11th St,4th Floor, Indianapolis, IN 46202 USA.
EM midrees@iupu.edu
CR Asadi MH, 2011, INT J CANCER, V128, P2645, DOI 10.1002/ijc.25643
   Atlasi Y, 2008, STEM CELLS, V26, P3068, DOI 10.1634/stemcells.2008-0530
   Cheng L, 2007, J PATHOL, V211, P1, DOI 10.1002/path.2105
   Cheng L, 2004, CANCER-AM CANCER SOC, V101, P2006, DOI 10.1002/cncr.20566
   Cheng L, 2011, EXPERT REV ANTICANC, V11, P1131, DOI [10.1586/ERA.11.82, 10.1586/era.11.82]
   Du ZH, 2009, GLIA, V57, P724, DOI 10.1002/glia.20800
   Gazouli M, 2012, MOL CARCINOGEN, V51, P165, DOI 10.1002/mc.20773
   Hattab EM, 2005, AM J SURG PATHOL, V29, P368, DOI 10.1097/01.pas.0000149709.19958.a7
   Iki K, 2006, PANCREATOLOGY, V6, P406, DOI 10.1159/000094317
   Jones TD, 2004, CLIN CANCER RES, V10, P8544, DOI 10.1158/1078-0432.CCR-04-0688
   Jones TD, 2004, AM J SURG PATHOL, V28, P935, DOI 10.1097/00000478-200407000-00014
   Karoubi G, 2010, J SURG ONCOL, V102, P689, DOI 10.1002/jso.21665
   Katona TM, 2007, APPL IMMUNOHISTO M M, V15, P359, DOI 10.1097/PAI.0b013e31803006eb
   Liedtke S, 2008, BIOL CHEM, V389, P845, DOI 10.1515/BC.2008.098
   Looijenga LHJ, 2003, CANCER RES, V63, P2244
   Saigusa S, 2009, ANN SURG ONCOL, V16, P3488, DOI 10.1245/s10434-009-0617-z
   Sotomayor P, 2009, PROSTATE, V69, P401, DOI 10.1002/pros.20895
   Sung MT, 2008, AM J SURG PATHOL, V32, P146, DOI 10.1097/PAS.0b013e3181379edf
   Zangrossi S, 2007, STEM CELLS, V25, P1675, DOI 10.1634/stemcells.2006-0611
   Zuk PA, 2009, J CELL BIOCHEM, V106, P867, DOI 10.1002/jcb.22054
NR 20
TC 13
Z9 14
U1 0
U2 2
PU LIPPINCOTT WILLIAMS & WILKINS
PI PHILADELPHIA
PA 530 WALNUT ST, PHILADELPHIA, PA 19106-3621 USA
SN 0147-5185
J9 AM J SURG PATHOL
JI Am. J. Surg. Pathol.
PD MAY
PY 2013
VL 37
IS 5
BP 727
EP 733
DI 10.1097/PAS.0b013e3182793dc2
PG 7
WC Pathology; Surgery
WE Science Citation Index Expanded (SCI-EXPANDED)
SC Pathology; Surgery
GA 126ZP
UT WOS:000317663100012
PM 23588367
DA 2023-08-27
ER

PT J
AU Barklin, A
   Larsson, A
   Vestergaard, C
   Kjaergaard, A
   Wogensen, L
   Schmitz, O
   Tonnesen, E
AF Barklin, A.
   Larsson, A.
   Vestergaard, C.
   Kjaergaard, A.
   Wogensen, L.
   Schmitz, O.
   Tonnesen, E.
TI Insulin alters cytokine content in two pivotal organs after brain death:
   a porcine model
SO ACTA ANAESTHESIOLOGICA SCANDINAVICA
LA English
DT Article
DE insulin; hyperinsulinemia; brain death; inflammation; cytokines;
   catecholamines; organ; heart; liver; kidney; experimental animal model
ID FACTOR-KAPPA-B; INFLAMMATORY RESPONSE; EXPRESSION; HYPERINSULINEMIA;
   TISSUE; LEVEL; HEART
AB Backgroud: To optimize the quantity and quality of organs available for transplantation, it is crucial to gain further insight into the treatment of brain dead organ donors. In the current study we hypothesized that insulin treatment after brain death alters cytokine content in the heart, liver, and kidney.
   Methods: Sixteen brain dead pigs (35-40 kg) were treated with either (1) no insulin [brain dead without insulin treatment treatment (BD)], or (2) insulin infusion intravenously (i.v.) at a constant rate of 0.6 mU/kg/min during 360 min [brain dead with insulin treatment (BD+I)]. Blood glucose was clamped at 4.5 mmol/l by infusion of 20% glucose. Blood samples for insulin, glucose, catecholamines, free fatty acids, and glucagon were obtained during the experimental period. Six hours after brain death biopsies were taken from the heart, liver, and kidney. These were analyzed for cytokine mRNA and proteins [tumor necrosis factor-alpha (TNF-alpha), interleukin (IL)-6, and IL-10].
   Results: The BD+I compared with the BD animals had lower IL-6 concentrations in the right ventricle of the heart (P=0.001), in the renal cortex (P=0.04) and in the renal medulla (P=0.05), and lower IL-6 mRNA in the renal medulla (P=0.0002). Furthermore, the BD+I animals had lower concentrations in the renal medulla of IL-10 (P=0.01), and tended to have lower TNF-alpha in the renal cortex (P=0.06) than the BD animals. In the right ventricle of the heart TNF-alpha mRNA and IL-10 mRNA were higher in the BD+I than in the BD group (P=0.002 and 0.004).
   Conclusion: Insulin has anti-inflammatory effects on cytokine concentration in the heart and kidney after brain death.
C1 [Barklin, A.; Larsson, A.; Kjaergaard, A.; Tonnesen, E.] Aarhus Univ Hosp, Dept Anaesthesiol & Intens Care, Aalborg Hosp, DK-8000 Aarhus C, Denmark.
   [Barklin, A.; Larsson, A.; Vestergaard, C.; Wogensen, L.; Tonnesen, E.] Aarhus Univ, Inst Clin Med, Aarhus, Denmark.
   [Vestergaard, C.] Aarhus Univ Hosp, Dept Dermatol, DK-8000 Aarhus C, Denmark.
   [Kjaergaard, A.; Wogensen, L.] Aarhus Univ Hosp, Res Lab Biochem Pathol, DK-8000 Aarhus C, Denmark.
   [Schmitz, O.] Aarhus Univ, Dept Pharmacol, DK-8000 Aarhus, Denmark.
   [Schmitz, O.] Aarhus Univ Hosp, Dept Endocrinol & Diabet, DK-8000 Aarhus C, Denmark.
C3 Aalborg University; Aalborg University Hospital; Aarhus University;
   Aarhus University; Aarhus University; Aarhus University; Aarhus
   University; Aarhus University
RP Barklin, A (通讯作者)，Aarhus Univ Hosp, Dept Anaesthesiol & Intens Care, Aalborg Hosp, Bldg 1C,Noerrebrogade 44, DK-8000 Aarhus C, Denmark.
EM Barklin@ki.au.dk
OI Vestergaard, Christian/0000-0001-6485-3158
CR Aljada A, 2001, J CLIN ENDOCR METAB, V86, P450, DOI 10.1210/jc.86.1.450
   Barklin A, 2008, ACTA ANAESTH SCAND, V52, P621, DOI 10.1111/j.1399-6576.2008.01607.x
   Birks EJ, 2000, CIRCULATION, V102, P326
   Brix-Christensen V, 2005, ACTA ANAESTH SCAND, V49, P1429, DOI 10.1111/j.1399-6576.2005.00859.x
   Brix-Christensen V, 2005, ACTA ANAESTH SCAND, V49, P991, DOI 10.1111/j.1399-6576.2005.00749.x
   Brix-Christensen V, 2004, ANESTHESIOLOGY, V100, P861, DOI 10.1097/00000542-200404000-00016
   Brix-Christensen V, 2003, ACTA ANAESTH SCAND, V47, P525, DOI 10.1034/j.1399-6576.2003.00112.x
   CARSTENSEN E, 1994, CLIN SCI, V86, P35, DOI 10.1042/cs0860035
   Christman JW, 1998, INTENS CARE MED, V24, P1131, DOI 10.1007/s001340050735
   Dandona P, 2001, J CLIN ENDOCR METAB, V86, P3257, DOI 10.1210/jc.86.7.3257
   Dandona P, 2007, AM J CARDIOL, V99, p15B, DOI 10.1016/j.amjcard.2006.11.003
   ERIKSSON BM, 1982, J CHROMATOGR, V228, P143, DOI 10.1016/S0378-4347(00)80427-2
   Hansen TK, 2003, J CLIN ENDOCR METAB, V88, P1082, DOI 10.1210/jc.2002-021478
   Koskenkari JK, 2006, ACTA ANAESTH SCAND, V50, P962, DOI 10.1111/j.1399-6576.2006.01100.x
   McCormack G, 2001, INFLAMM RES, V50, P491, DOI 10.1007/PL00000223
   Nijboer WN, 2004, TRANSPLANTATION, V78, P978, DOI 10.1097/01.TP.0000135565.49535.60
   Pathan N, 2004, LANCET, V363, P203, DOI 10.1016/S0140-6736(03)15326-3
   Rosendale JD, 2002, AM J TRANSPLANT, V2, P761, DOI 10.1034/j.1600-6143.2002.20810.x
   Sheehy E, 2003, NEW ENGL J MED, V349, P667, DOI 10.1056/NEJMsa021271
   Van den Berghe G, 2005, NEUROLOGY, V64, P1348, DOI 10.1212/01.WNL.0000158442.08857.FC
   Van den Berghe G, 2006, NEW ENGL J MED, V354, P449, DOI 10.1056/NEJMoa052521
   Van den Berghe G, 2001, NEW ENGL J MED, V345, P1359, DOI 10.1056/NEJMoa011300
NR 22
TC 22
Z9 22
U1 0
U2 1
PU WILEY
PI HOBOKEN
PA 111 RIVER ST, HOBOKEN 07030-5774, NJ USA
SN 0001-5172
EI 1399-6576
J9 ACTA ANAESTH SCAND
JI Acta Anaesthesiol. Scand.
PD MAY
PY 2008
VL 52
IS 5
BP 628
EP 634
DI 10.1111/j.1399-6576.2008.01606.x
PG 7
WC Anesthesiology
WE Science Citation Index Expanded (SCI-EXPANDED)
SC Anesthesiology
GA 289FL
UT WOS:000255040300010
PM 18419716
DA 2023-08-27
ER

PT J
AU Tosi, U
   Maayan, O
   An, AJL
   Lavieri, MET
   Guadix, SW
   DeRosa, AP
   Christos, PJ
   Pannullo, S
   Stieg, PE
   Brandmaier, A
   Knisely, JPS
   Ramakrishna, R
AF Tosi, Umberto
   Maayan, Omri
   An, Anjile
   Lavieri, Miguel E. Tusa
   Guadix, Sergio W.
   DeRosa, Antonio P.
   Christos, Paul J.
   Pannullo, Susan
   Stieg, Philip E.
   Brandmaier, Andrew
   Knisely, Jonathan P. S.
   Ramakrishna, Rohan
TI Stereotactic radiosurgery for vestibular schwannomas in
   neurofibromatosis type 2 patients: a systematic review and meta-analysis
SO JOURNAL OF NEURO-ONCOLOGY
LA English
DT Review
DE Neurofibromatosis type 2; Vestibular schwannoma; Acoustic neuroma;
   Radiosurgery
ID GAMMA-KNIFE RADIOSURGERY; TUMOR-CONTROL; HEARING PRESERVATION;
   NATURAL-HISTORY; NERVOUS-SYSTEM; MANAGEMENT; RADIOTHERAPY; NF2; SURGERY;
   COMPLICATIONS
AB Introduction Neurofibromatosis type 2 (NF2) is characterized by often bilateral vestibular schwannomas (VS) that result in progressive hearing loss and compression of nearby brainstem structures causing cranial nerve palsies. Treatment of these tumors remains challenging, as both surgical removal and expectant management can result in symptom progression. Stereotactic radiosurgery (SRS) has been investigated for the management of NF2-associated VS; however, the role, promises, and pitfalls of this treatment modality remain unclear. Methods Ovid MEDLINE, EMBASE, Web of Science, and Cochrane Reviews were searched for studies assessing SRS outcome in NF2-associated VS only. Primary endpoints included tumor control, serviceable hearing, presence of tinnitus, and cranial nerve V and VII symptoms. Results A total of 16 studies (589 patients harboring 750 tumors) were analyzed. Clinical tumor control was achieved in 88% of cases (95% CI 80-95%); salvage surgery was needed in 8% (95% CI 4-13%) of cases. Treatment resulted in a worsening of pre-treatment serviceable hearing (OR = 0.26, p < 0.01), increased facial nerve (OR = 1.62, p < 0.01) and trigeminal nerve (OR = 1.42, p = 0.07) impairment. The incidence of vestibular symptoms and hydrocephalus were not consistently reported and thus could not be assessed. Conclusions The treatment of NF2-associated VS continues to pose a challenge, as current SRS regimens result in impaired hearing and worse cranial nerve comorbidities, despite achieving high tumor control. It remains unclear if these findings have to be regarded as treatment complications or, rather, continued disease progression.
C1 [Tosi, Umberto; Maayan, Omri; Lavieri, Miguel E. Tusa; Guadix, Sergio W.; Pannullo, Susan; Stieg, Philip E.; Ramakrishna, Rohan] Weill Cornell Med, Dept Neurol Surg, 525 E 68th St,Box 99, New York, NY 10065 USA.
   [An, Anjile; Christos, Paul J.] Weill Cornell Med, Div Biostat & Epidemiol, Dept Healthcare Policy & Res, New York, NY USA.
   [DeRosa, Antonio P.] Weill Cornell Med, Samuel J Wood Lib, New York, NY USA.
   [DeRosa, Antonio P.] Weill Cornell Med, CV Starr Biomed Informat Ctr, New York, NY USA.
   [Brandmaier, Andrew; Knisely, Jonathan P. S.] Weill Cornell Med, Dept Radiat Oncol, New York, NY USA.
C3 Cornell University; Weill Cornell Medicine; Cornell University; Weill
   Cornell Medicine; Cornell University; Weill Cornell Medicine; Cornell
   University; Weill Cornell Medicine; Cornell University; Weill Cornell
   Medicine
RP Ramakrishna, R (通讯作者)，Weill Cornell Med, Dept Neurol Surg, 525 E 68th St,Box 99, New York, NY 10065 USA.
EM Ror9068@med.cornell.edu
RI Tosi, Umberto/AAL-9793-2020
OI Tosi, Umberto/0000-0003-0847-2400; Tusa Lavieri,
   Miguel/0000-0002-9711-0120
FU Clinical and Translational Science Center at Weill Cornell Medical
   College [1-UL1-TR002384-01]
FX Anjile An, MPH, was partially supported by the following grant: Clinical
   and Translational Science Center at Weill Cornell Medical College
   (1-UL1-TR002384-01).
CR Agnihotri S, 2017, NAT COMMUN, V8, DOI 10.1038/s41467-017-00174-7
   Anderson BM, 2014, J NEURO-ONCOL, V116, P187, DOI 10.1007/s11060-013-1282-4
   Ardern-Holmes S, 2017, J CHILD NEUROL, V32, P9, DOI 10.1177/0883073816666736
   Asthagiri AR, 2012, PLOS ONE, V7, DOI 10.1371/journal.pone.0046132
   Asthagiri AR, 2009, LANCET, V373, P1974, DOI 10.1016/S0140-6736(09)60259-2
   Baser ME, 2005, J MED GENET, V42, P903, DOI 10.1136/jmg.2005.031302
   Baser ME, 2000, BRIT J CANCER, V82, P998
   Bosch MM, 2006, AM J OPHTHALMOL, V141, P1068, DOI 10.1016/j.ajo.2005.12.042
   Buss EJ, 2021, NEUROSURG REV, V44, P901, DOI 10.1007/s10143-020-01279-2
   Chen ZP, 2018, INT J CLIN ONCOL, V23, P608, DOI 10.1007/s10147-018-1267-6
   Chung WY, 2010, J NEUROSURG, V113, P112, DOI 10.3171/2010.8.GKS10954
   Co JL, 2019, INT J RADIAT ONCOL, V104, P640, DOI 10.1016/j.ijrobp.2019.02.057
   Coy S, 2020, ACTA NEUROPATHOL, V139, P643, DOI 10.1007/s00401-019-02029-5
   deTorres AT, 2018, OTOL NEUROTOL, V39, P357, DOI 10.1097/MAO.0000000000001690
   Dowling EM, 2020, OTOL NEUROTOL, V41, pE501, DOI 10.1097/MAO.0000000000002557
   Evans DGR, 2006, J MED GENET, V43, P289, DOI 10.1136/jmg.2005.036319
   Evans DGR, 2005, OTOL NEUROTOL, V26, P93, DOI 10.1097/00129492-200501000-00016
   Evans DGR, 1998, J MED GENET, V35, P450, DOI 10.1136/jmg.35.6.450
   EVANS DGR, 1992, Q J MED, V84, P603
   Gao FL, 2019, WORLD NEUROSURG, V125, pE929, DOI 10.1016/j.wneu.2019.01.211
   Goshtasbi K, 2021, OTOL NEUROTOL, V42, P592, DOI 10.1097/MAO.0000000000002984
   Halliday D, 2017, J MED GENET, V54, P657, DOI 10.1136/jmedgenet-2017-104519
   Harris GJ, 2008, NEUROSURGERY, V62, P1314, DOI 10.1227/01.neu.0000333303.79931.83
   Janz TA, 2019, OTOL NEUROTOL, V40, P1047, DOI 10.1097/MAO.0000000000002316
   Jia H, 2018, NEUROCHIRURGIE, V64, P348, DOI 10.1016/j.neuchi.2018.09.003
   Kaul V, 2018, OTOLARYNG CLIN N AM, V51, P1193, DOI 10.1016/j.otc.2018.07.015
   Kehrer-Sawatzki H, 2018, HUM GENET, V137, P543, DOI 10.1007/s00439-018-1909-9
   Kida Y, 2000, SURG NEUROL, V53, P383, DOI 10.1016/S0090-3019(00)00174-9
   Kim BS, 2016, NEUROSURG REV, V39, P643, DOI 10.1007/s10143-016-0728-5
   Kontorinis G, 2015, EUR ARCH OTO-RHINO-L, V272, P3143, DOI 10.1007/s00405-014-3317-7
   Kruyt IJ, 2018, J NEUROSURG, V128, P49, DOI 10.3171/2016.9.JNS161463
   Kuo YH, 2008, J CLIN NEUROSCI, V15, P744, DOI 10.1016/j.jocn.2007.07.078
   Leon J, 2019, J RADIOSURGERY SBRT, V6, P91
   Lloyd SKW, 2017, CLIN OTOLARYNGOL, V42, P1329, DOI 10.1111/coa.12882
   Mahboubi H, 2017, OTOLARYNG HEAD NECK, V157, P7, DOI 10.1177/0194599817695805
   Mallory GW, 2014, NEUROSURGERY, V74, P292, DOI 10.1227/NEU.0000000000000264
   Maniakas A, 2014, OTOL NEUROTOL, V35, P889, DOI 10.1097/MAO.0000000000000272
   Massager N, 2013, B-ENT, V9, P29
   Mathieu D, 2007, NEUROSURGERY, V60, P460, DOI 10.1227/01.NEU.0000255340.26027.53
   Mautner VF, 1997, ARCH DERMATOL, V133, P1539, DOI 10.1001/archderm.133.12.1539
   Meijer OWM, 2008, NEUROSURGERY, V62, pA37, DOI 10.1227/01.neu.0000325935.23852.9d
   Misra BK, 2019, NEUROL INDIA, V67, P1274, DOI 10.4103/0028-3886.271243
   Morgenstern PF, 2016, J CLIN NEUROSCI, V30, P93, DOI 10.1016/j.jocn.2016.02.002
   Nakatomi H, 2020, J NEUROSURG, V133, P1052, DOI 10.3171/2016.11.JNS16498
   North Hannah J D, 2018, Adv Otorhinolaryngol, V81, P93, DOI 10.1159/000485526
   Ontario Health (Quality), 2020, Ont Health Technol Assess Ser, V20, P1
   Otsuka G, 2003, J NEUROSURG, V99, P480, DOI 10.3171/jns.2003.99.3.0480
   Patronas NJ, 2001, RADIOLOGY, V218, P434, DOI 10.1148/radiology.218.2.r01fe40434
   Persson O, 2017, ACTA NEUROCHIR, V159, P1013, DOI 10.1007/s00701-017-3164-6
   Peyre M, 2018, NEUROCHIRURGIE, V64, P342, DOI 10.1016/j.neuchi.2015.03.012
   Peyre M, 2013, NEUROSURGERY, V72, P907, DOI 10.1227/NEU.0b013e31828bae28
   Phi JH, 2009, CANCER-AM CANCER SOC, V115, P390, DOI 10.1002/cncr.24036
   Plotkin SR, 2012, PLOS ONE, V7, DOI 10.1371/journal.pone.0035711
   Plotkin SR, 2009, NEW ENGL J MED, V361, P358, DOI 10.1056/NEJMoa0902579
   Regis J, 2012, CANCER RADIOTHER, V16, pS70, DOI 10.1016/j.canrad.2012.01.006
   Renzi S, 2020, PEDIATR BLOOD CANCER, V67, DOI 10.1002/pbc.28228
   RON E, 1988, NEW ENGL J MED, V319, P1033, DOI 10.1056/NEJM198810203191601
   Rowe JG, 2003, J NEUROL NEUROSUR PS, V74, P1288, DOI 10.1136/jnnp.74.9.1288
   Ruggieri M, 2005, NEUROPEDIATRICS, V36, P21, DOI 10.1055/s-2005-837581
   Sagers JE, 2020, SCI REP-UK, V10, DOI 10.1038/s41598-020-60156-6
   Sharma MS, 2010, J NEURO-ONCOL, V98, P265, DOI 10.1007/s11060-010-0181-1
   Shinya Y, 2019, CANCERS, V11, DOI 10.3390/cancers11101498
   Singh M, 2019, NEUROL INDIA, V67, P1279, DOI 10.4103/0028-3886.271286
   Diaz LS, 2020, J NEURO-ONCOL, V147, P351, DOI 10.1007/s11060-020-03423-w
   Spatola G, 2018, NEUROCHIRURGIE, V64, P355, DOI 10.1016/j.neuchi.2016.03.005
   Starnoni D, 2018, NEUROSURG FOCUS, V44, DOI 10.3171/2017.12.FOCUS17669
   Strickland B, 2020, J NEUROL SURG PART B, V81, P136, DOI 10.1055/s-0039-1679898
   Subach BR, 1999, J NEUROSURG, V90, P815, DOI 10.3171/jns.1999.90.5.0815
   Sun SB, 2014, J NEUROSURG, V121, P143, DOI 10.3171/2014.8.GKS141503
   Tosi U, 2021, NEURO-ONCOL PRACT, V8, P405, DOI 10.1093/nop/npab011
   Troude L, 2020, NEUROSURG REV, V43, P1191, DOI 10.1007/s10143-019-01143-y
   Tysome JR, 2012, OTOL NEUROTOL, V33, P466, DOI 10.1097/MAO.0b013e318248eaaa
   Vachhani JA, 2007, STEREOT FUNCT NEUROS, V85, P273, DOI 10.1159/000107359
   Wackym PA, 2005, OTOLARYNG CLIN N AM, V38, P653, DOI 10.1016/j.otc.2005.03.018
   Wagner J, 2014, TUMORI J, V100, P189, DOI 10.1700/1491.16411
   West N, 2020, EUR ARCH OTO-RHINO-L, V277, P333, DOI 10.1007/s00405-019-05741-w
   Wolf A, 2019, LANCET ONCOL, V20, P159, DOI 10.1016/S1470-2045(18)30659-4
NR 77
TC 4
Z9 4
U1 0
U2 2
PU SPRINGER
PI NEW YORK
PA ONE NEW YORK PLAZA, SUITE 4600, NEW YORK, NY, UNITED STATES
SN 0167-594X
EI 1573-7373
J9 J NEURO-ONCOL
JI J. Neuro-Oncol.
PD JAN
PY 2022
VL 156
IS 2
BP 431
EP 441
DI 10.1007/s11060-021-03910-8
EA JAN 2022
PG 11
WC Oncology; Clinical Neurology
WE Science Citation Index Expanded (SCI-EXPANDED)
SC Oncology; Neurosciences & Neurology
GA YT5AT
UT WOS:000743435800001
PM 35040021
DA 2023-08-27
ER

PT J
AU Carlson, ML
   Tombers, NM
   Driscoll, CLW
   Van Gompel, JJ
   Lane, JI
   Raghunathan, A
   Flemming, KD
   Link, MJ
AF Carlson, Matthew L.
   Tombers, Nicole M.
   Driscoll, Colin L. W.
   Van Gompel, Jamie J.
   Lane, John I.
   Raghunathan, Aditya
   Flemming, Kelly D.
   Link, Michael J.
TI Clinically Significant Intratumoral Hemorrhage in Patients With
   Vestibular Schwannoma
SO LARYNGOSCOPE
LA English
DT Article
DE Vestibular schwannoma; acoustic neuroma; microsurgery; skull base
   surgery; anticoagulation; warfarin; hemorrhage; intratumoral hemorrhage;
   subarachnoid hemorrhage
ID OF-THE-LITERATURE; INTRACRANIAL HEMORRHAGE; POSSIBLE MECHANISM; ACOUSTIC
   NEUROMA; BRAIN-TUMORS; ANTICOAGULATION; RADIOSURGERY; THERAPY;
   NEURINOMAS; RESECTION
AB Objectives: The frequency of intratumoral hemorrhage (ITH) in vestibular schwannoma (VS) remains undefined.
   Methods: Retrospective case series of all patients diagnosed with hemorrhagic VS between 2003 and 2015 at a single tertiary academic skull base center.
   Results: Five patients with ITH were evaluated, representing 0.4% of all newly diagnosed VS evaluated at the authors' center during this time. The median age at time of diagnosis was 66 years (range 39-83), four of five cases occurred in men, and all had sporadic unilateral tumors. The frequency of ITH among patients receiving anticoagulation was 5.6% (2 of 36), compared to only 0.2% (3 of 1356) in non-anticoagulated patients (P = 0.006), representing a 25-fold increase. At time of hemorrhage, all patients had acute onset of headache, disequilibrium, and progression of hearing loss; three reported trigeminal symptoms, and two exhibited acute moderate facial paresis. The median tumor size at diagnosis of hemorrhage was 3.1 cm (range 2.4-4.2 cm), and three patients had radiological evidence of hydrocephalus. All patients underwent microsurgical resection. There were no perioperative deaths. At a median follow-up of 25 months (3-70 months), no patient has experienced tumor recurrence.
   Conclusion: Tumor-associated hemorrhage in VS occurs in 0.4% of cases and commonly presents with acute neurological change. The risk of clinically significant hemorrhage is greater in patients receiving anticoagulation compared to the general VS population. Prompt microsurgical resection should be pursued when possible since tumor removal may improve neurological symptoms, relieve brainstem compression, and reduce the risk of repeat hemorrhage.
C1 [Carlson, Matthew L.; Tombers, Nicole M.; Driscoll, Colin L. W.; Van Gompel, Jamie J.; Link, Michael J.] Mayo Clin, Sch Med, Dept Otolaryngol Head & Neck Surg, Rochester, MN USA.
   [Carlson, Matthew L.; Driscoll, Colin L. W.; Van Gompel, Jamie J.; Link, Michael J.] Mayo Clin, Sch Med, Dept Neurol Surg, Rochester, MN USA.
   [Lane, John I.] Mayo Clin, Sch Med, Dept Radiol, Rochester, MN USA.
   [Raghunathan, Aditya] Mayo Clin, Sch Med, Dept Pathol & Lab Med, Rochester, MN USA.
   [Flemming, Kelly D.] Mayo Clin, Sch Med, Dept Neurol, Rochester, MN USA.
C3 Mayo Clinic; Mayo Clinic; Mayo Clinic; Mayo Clinic; Mayo Clinic
RP Carlson, ML (通讯作者)，Mayo Clin, Dept Otolaryngol Head & Neck Surg, 200 1st St SW, Rochester, MN 55905 USA.
EM carlson.matthew@mayo.edu
RI Van Gompel, Jamie/AAW-4459-2020
OI Van Gompel, Jamie/0000-0001-8087-7870; Raghunathan,
   Aditya/0000-0001-6198-7441
CR [Anonymous], 1995, Otolaryngol Head Neck Surg, V113, P179
   BABA M, 1980, Neurological Surgery, V8, P193
   BITOH S, 1984, SURG NEUROL, V22, P57, DOI 10.1016/0090-3019(84)90230-1
   Carlson ML, 2015, OTOLARYNG CLIN N AM, V48, P407, DOI 10.1016/j.otc.2015.02.003
   Carlson ML, 2012, LARYNGOSCOPE, V122, P378, DOI 10.1002/lary.22411
   CASTILLO R, 1982, J NEUROSURG, V56, P417, DOI 10.3171/jns.1982.56.3.0417
   Chee C P, 1987, Br J Neurosurg, V1, P489, DOI 10.3109/02688698708999641
   Chou D, 1998, Neurosurg Focus, V5, pe9, DOI 10.3171/foc.1998.5.3.15
   Dehdashti AR, 2009, BRIT J NEUROSURG, V23, P431, DOI 10.1080/02688690902968828
   Ganslandt O, 2008, ZBL NEUROCHIR, V69, P204, DOI 10.1055/s-2008-1077074
   GOETTING MG, 1987, SURG NEUROL, V27, P168, DOI 10.1016/0090-3019(87)90290-4
   HOUSE JW, 1985, OTOLARYNG HEAD NECK, V93, P146, DOI 10.1177/019459988509300202
   Hughes JD, 2015, OTOL NEUROTOL, V36, P1428, DOI 10.1097/MAO.0000000000000807
   IWAMA T, 1992, Neurologia Medico-Chirurgica, V32, P130, DOI 10.2176/nmc.32.130
   Kandathil CK, 2014, OTOL NEUROTOL, V35, P353, DOI 10.1097/MAO.0000000000000189
   Karampelas I, 2007, ACTA NEUROCHIR, V149, P313, DOI 10.1007/s00701-006-1107-8
   KASANTIKUL V, 1979, ARCH PATHOL LAB MED, V103, P683
   KOJIMA Y, 1990, Neurologia Medico-Chirurgica, V30, P972, DOI 10.2176/nmc.30.972
   LEE JP, 1989, NEUROSURGERY, V24, P764, DOI 10.1227/00006123-198905000-00020
   Lieu AS, 1999, J FORMOS MED ASSOC, V98, P365
   Maimone Giuseppe, 2013, Surg Neurol Int, V4, P67, DOI 10.4103/2152-7806.112605
   MANDYBUR TI, 1977, NEUROLOGY, V27, P650, DOI 10.1212/WNL.27.7.650
   MCCOYD K, 1974, J NEUROSURG, V41, P391, DOI 10.3171/jns.1974.41.3.0391
   MISRA BK, 1995, BRIT J NEUROSURG, V9, P219, DOI 10.1080/02688699550041593
   Niknafs YS, 2014, WORLD NEUROSURG, V82, P751, DOI 10.1016/j.wneu.2013.02.069
   Nikolopoulos TP, 2010, OTOL NEUROTOL, V31, P478, DOI 10.1097/MAO.0b013e3181d279a3
   Park CK, 2006, J NEUROSURG, V105, P576, DOI 10.3171/jns.2006.105.4.576
   RUFF RL, 1983, ANN NEUROL, V13, P334, DOI 10.1002/ana.410130320
   Schlieter M, 2005, J NEURORADIOLOGY, V32, P210, DOI 10.1016/S0150-9861(05)83139-6
   Shelfer J, 2008, J AM ACAD AUDIOL, V19, P237, DOI 10.3766/jaaa.19.3.8
   Sjalander A, 2003, J INTERN MED, V254, P434, DOI 10.1046/j.1365-2796.2003.01209.x
   Stangerup SE, 2006, OTOL NEUROTOL, V27, P547, DOI 10.1097/00129492-200606000-00018
   Sughrue ME, 2011, J NEUROSURG, V114, P386, DOI 10.3171/2010.5.JNS10256
   Sugihara Shuji, 2004, Magn Reson Med Sci, V3, P101, DOI 10.2463/mrms.3.101
   Suzuki H, 2003, J NEUROL NEUROSUR PS, V74, P908, DOI 10.1136/jnnp.74.7.908
   Takeuchi S, 2012, J CLIN NEUROSCI, V19, P1305, DOI 10.1016/j.jocn.2011.11.028
   Vellin JF, 2006, OTOL NEUROTOL, V27, P209, DOI 10.1097/01.mao.0000188339.45772.be
   WAKAI S, 1982, NEUROSURGERY, V10, P437, DOI 10.1227/00006123-198204000-00004
   Weinstock MJ, 2016, THROMB RES, V140, pS60, DOI 10.1016/S0049-3848(16)30100-1
   Yates CW, 2010, ANN OTO RHINOL LARYN, V119, P402, DOI 10.1177/000348941011900607
NR 40
TC 24
Z9 25
U1 0
U2 1
PU WILEY
PI HOBOKEN
PA 111 RIVER ST, HOBOKEN 07030-5774, NJ USA
SN 0023-852X
EI 1531-4995
J9 LARYNGOSCOPE
JI Laryngoscope
PD JUN
PY 2017
VL 127
IS 6
BP 1420
EP 1426
DI 10.1002/lary.26193
PG 7
WC Medicine, Research & Experimental; Otorhinolaryngology
WE Science Citation Index Expanded (SCI-EXPANDED)
SC Research & Experimental Medicine; Otorhinolaryngology
GA EY1ZP
UT WOS:000403768100036
PM 27515152
DA 2023-08-27
ER

PT J
AU Evans, DGR
AF Evans, D. Gareth R.
TI Neurofibromatosis 2 [Bilateral acoustic neurofibromatosis, central
   neurofibromatosis, NF2, neurofibromatosis type II]
SO GENETICS IN MEDICINE
LA English
DT Review
DE NF2; vestibular schwannoma; meningioma; ependymoma
ID UNILATERAL VESTIBULAR SCHWANNOMA; TUMOR-SUPPRESSOR GENE; NERVOUS-SYSTEM
   TUMORS; GERM-LINE MUTATIONS; NATURAL-HISTORY; MOLECULAR
   CHARACTERIZATION; STEREOTACTIC RADIOSURGERY; PRESYMPTOMATIC DIAGNOSIS;
   FAMILIAL SCHWANNOMATOSIS; SOMATIC MOSAICISM
AB Neurofibromatosis 2 is a dominantly inherited tumor predisposition syndrome caused by mutations in the NF2 gene on chromosome 22. Affected individuals inevitably develop schwannomas typically affecting both vestibular nerves leading to deafness. Rehabilitation with brainstem implants is improving this outcome. Schwannomas also occur on other cranial nerves, on spinal nerve roots, and on peripheral nerves. Meningiomas and ependymomas are other tumor features. In excess of 50% of patients represent new mutations and as many as one third are mosaic for the underlying disease causing mutation. Although truncating mutations (nonsense and frameshifts) are the most frequent germline event and cause the most severe disease, single and multiple exon deletions are common. A strategy for detection of the latter is vital for a sensitive analysis. NF2 represents a difficult management problem with most patients facing substantial morbidity and reduced life expectancy. Surgery remains the focus of current management, although watchful waiting and occasionally radiation treatment have a role. In the future, the development of tailored drug therapies aimed at the genetic level are likely to provide huge improvements for this devastating, life limiting condition. Genet Med 2009:11(9):599-610.
C1 [Evans, D. Gareth R.] St Marys Hosp, Dept Med Genet, Cent Manchester Fdn Trust, Manchester M13 0JH, Lancs, England.
   [Evans, D. Gareth R.] Univ Manchester, Med Genet Res Grp, Reg Genet Serv, Manchester, Lancs, England.
   [Evans, D. Gareth R.] Univ Manchester, Natl Mol Genet Reference Lab, Manchester, Lancs, England.
C3 University of Manchester; University of Manchester; University of
   Manchester
RP Evans, DGR (通讯作者)，St Marys Hosp, Dept Med Genet, Cent Manchester Fdn Trust, Hathersage Rd, Manchester M13 0JH, Lancs, England.
EM gareth.evans@cmft.nhs.uk
RI Evans, D Gareth/AAB-4308-2022
OI Evans, D Gareth/0000-0002-8482-5784
FU NIHR Biomedical Research Centre at Central Manchester University
   Hospitals Foundation Trust
FX I thank Mia MacCollin, MD, Harvard Medical School, for her work on NF2
   and authoring of the NF2 Gene review (1998-2004) and my colleagues
   Michael Baser and Andrew Shenton Who both undertook great research on
   NF2 and died tragically young.; Professor D. Gareth Evans is supported
   by the NIHR Biomedical Research Centre at Central Manchester University
   Hospitals Foundation Trust.
CR Ahronowitz I, 2007, HUM MUTAT, V28, P1, DOI 10.1002/humu.20393
   Ammoun S, 2008, CANCER RES, V68, P5236, DOI 10.1158/0008-5472.CAN-07-5849
   Antinheimo J, 2000, NEUROLOGY, V54, P71, DOI 10.1212/WNL.54.1.71
   Balasubramaniam A, 2007, NEURO-ONCOLOGY, V9, P447, DOI 10.1215/15228517-2007-027
   Barbi G, 2002, J Med Genet, V39, pE6, DOI 10.1136/jmg.39.2.e6
   Baser M. E., 2002, Neurology, V59, P1759
   Baser ME, 2006, HUM MUTAT, V27, P297, DOI 10.1002/humu.20317
   Baser ME, 2005, J MED GENET, V42, P540, DOI 10.1136/jmg.2004.029504
   Baser ME, 2004, AM J HUM GENET, V75, P231, DOI 10.1086/422700
   Baser ME, 2000, BRIT J CANCER, V82, P998
   Baser ME, 2002, AM J HUM GENET, V71, P715, DOI 10.1086/342716
   BASER ME, NEUROFIBROMATOSIS 2
   Boyd C, 2008, CLIN GENET, V74, P358, DOI 10.1111/j.1399-0004.2008.01060.x
   Cordeiro NJV, 2006, DEV MED CHILD NEUROL, V48, P58, DOI 10.1017/S001262206000119
   Dow G, 2005, J NEUROSURG-SPINE, V2, P574, DOI 10.3171/spi.2005.2.5.0574
   Evans DGR, 2007, CLIN GENET, V71, P354, DOI 10.1111/j.1399-0004.2007.00778.x
   Evans DGR, 2008, J NEUROSURG, V108, P92, DOI 10.3171/JNS/2008/108/01/0092
   EVANS DG, 2009, CLIN CANCER RES, DOI DOI 10.1158/1078-0432
   Evans DGR, 2006, J MED GENET, V43, P289, DOI 10.1136/jmg.2005.036319
   Evans DGR, 2005, OTOL NEUROTOL, V26, P93, DOI 10.1097/00129492-200501000-00016
   Evans DGR, 2005, J MED GENET, V42, P630, DOI 10.1136/jmg.2004.027953
   EVANS DGR, 1992, J MED GENET, V29, P841, DOI 10.1136/jmg.29.12.841
   Evans DGR, 1998, AM J HUM GENET, V63, P727, DOI 10.1086/512074
   Evans DGR, 1998, J MED GENET, V35, P450, DOI 10.1136/jmg.35.6.450
   EVANS DGR, 1992, Q J MED, V84, P603
   Evans DGR, 1999, ARCH DIS CHILD, V81, P496, DOI 10.1136/adc.81.6.496
   Evans DGR, 1999, J NEUROL NEUROSUR PS, V66, P764, DOI 10.1136/jnnp.66.6.764
   Evans DGR, 2000, J MED GENET, V37, P944, DOI 10.1136/jmg.37.12.944
   Evans DGR, 2005, BRIT J NEUROSURG, V19, P5, DOI 10.1080/02688690500081206
   EVANS DGR, 1992, J MED GENET, V29, P846
   Evans GR, 2007, J MED GENET, V44, P424, DOI 10.1136/jmg.2006.047753
   Feucht M, 2008, ACTA OPHTHALMOL, V86, P882, DOI 10.1111/j.1600-0420.2007.01088.x
   Gonzalez-Gomez P, 2003, CLIN CANCER RES, V9, P5601
   Gutmann DH, 1997, JAMA-J AM MED ASSOC, V278, P51, DOI 10.1001/jama.278.1.51
   Hadfield KD, 2008, J MED GENET, V45, P332, DOI 10.1136/jmg.2007.056499
   Hagel C, 2002, ACTA NEUROPATHOL, V104, P179, DOI 10.1007/s00401-002-0535-7
   HIROKAWA Y, 2008, BRAIN, V131, P606
   Hulsebos TJM, 2007, AM J HUM GENET, V80, P805, DOI 10.1086/513207
   KANTER WR, 1980, NEUROLOGY, V30, P851, DOI 10.1212/WNL.30.8.851
   Kino T, 2001, GENES CELLS, V6, P441, DOI 10.1046/j.1365-2443.2001.00432.x
   Kluwe L, 2005, GENE CHROMOSOME CANC, V42, P384, DOI 10.1002/gcc.20138
   Kluwe L, 2003, J MED GENET, V40, P109, DOI 10.1136/jmg.40.2.109
   Kluwe L, 1996, HUM GENET, V98, P534, DOI 10.1007/s004390050255
   Kluwe L, 2002, GENET MED, V4, P27, DOI 10.1097/00125817-200201000-00005
   KROS J, 2005, J MED GENET, V42, P45
   Legoix P, 2000, GENOMICS, V65, P62, DOI 10.1006/geno.2000.6139
   Lomas J, 2005, GENE CHROMOSOME CANC, V42, P314, DOI 10.1002/gcc.20141
   MacCollin M, 2005, NEUROLOGY, V64, P1838, DOI 10.1212/01.WNL.0000163982.78900.AD
   Masuda A, 2004, OTOL NEUROTOL, V25, P150, DOI 10.1097/00129492-200403000-00012
   Mautner VF, 1996, NEUROSURGERY, V38, P880, DOI 10.1097/00006123-199605000-00004
   Maxwell M, 1998, J NEUROSURG, V88, P562, DOI 10.3171/jns.1998.88.3.0562
   McClatchey AI, 2005, GENE DEV, V19, P2265, DOI 10.1101/gad.1335605
   Mohyuddin A, 2002, J MED GENET, V39, P315, DOI 10.1136/jmg.39.5.315
   Moyhuddin A, 2003, J MED GENET, V40, P459, DOI 10.1136/jmg.40.6.459
   Murray AJ, 2006, J NEUROL NEUROSUR PS, V77, P269, DOI 10.1136/jnnp.2005.067017
   Nguyen DQ, 2005, J PEDIAT OPHTH STRAB, V42, P247
   PARRY DM, 1994, AM J MED GENET, V52, P450, DOI 10.1002/ajmg.1320520411
   Parry DM, 1996, AM J HUM GENET, V59, P529
   Patronas NJ, 2001, RADIOLOGY, V218, P434, DOI 10.1148/radiology.218.2.r01fe40434
   Perry A, 2001, J NEUROPATH EXP NEUR, V60, P994, DOI 10.1093/jnen/60.10.994
   Plotkin SR, 2008, NAT CLIN PRACT ONCOL, V5, P487, DOI 10.1038/ncponc1157
   PULST SM, 1993, NEUROLOGY, V43, P2096, DOI 10.1212/WNL.43.10.2096
   RAGGE NK, 1995, AM J OPHTHALMOL, V120, P634, DOI 10.1016/S0002-9394(14)72210-X
   ROULEAU GA, 1993, NATURE, V363, P515, DOI 10.1038/363515a0
   ROULEAU GA, 1987, NATURE, V329, P246, DOI 10.1038/329246a0
   Rowe JG, 2003, J NEUROL NEUROSUR PS, V74, P1288, DOI 10.1136/jnnp.74.9.1288
   Rowe JG, 2002, STEREOT FUNCT NEUROS, V79, P107, DOI 10.1159/000070106
   Ruggieri M, 2005, NEUROPEDIATRICS, V36, P21, DOI 10.1055/s-2005-837581
   Ruttledge MH, 1996, AM J HUM GENET, V59, P331
   Sakai T, 2005, INT J OBSTET ANESTH, V14, P332, DOI 10.1016/j.ijoa.2005.02.007
   SEIZINGER BR, 1986, NATURE, V322, P644, DOI 10.1038/322644a0
   SEIZINGER BR, 1987, CELL, V49, P589, DOI 10.1016/0092-8674(87)90534-4
   Sestini R, 2008, HUM MUTAT, V29, P227, DOI 10.1002/humu.20679
   Slattery WH, 2004, OTOL NEUROTOL, V25, P811, DOI 10.1097/00129492-200409000-00027
   SOBEL RA, 1993, J NEUROPATH EXP NEUR, V52, P106, DOI 10.1097/00005072-199303000-00002
   Sperfeld AD, 2002, BRAIN, V125, P996, DOI 10.1093/brain/awf115
   Spiegel JE, 2005, INT J OBSTET ANESTH, V14, P336, DOI 10.1016/j.ijoa.2005.04.012
   Szijan I, 2003, NEUROMOL MED, V3, P41, DOI 10.1385/NMM:3:1:41
   TROFATTER JA, 1993, CELL, V72, P791, DOI 10.1016/0092-8674(93)90406-G
   Tsilchorozidou T, 2004, J MED GENET, V41, P529, DOI 10.1136/jmg.2003.016774
   Wallace AJ, 2004, GENET TEST, V8, P368, DOI 10.1089/gte.2004.8.368
   Warren C, 2003, J MED GENET, V40, P802, DOI 10.1136/jmg.40.11.802
   1987, ARCH NEUROL, V45, P575
NR 83
TC 82
Z9 83
U1 0
U2 9
PU NATURE PUBLISHING GROUP
PI NEW YORK
PA 75 VARICK ST, 9TH FLR, NEW YORK, NY 10013-1917 USA
SN 1098-3600
EI 1530-0366
J9 GENET MED
JI Genet. Med.
PD SEP
PY 2009
VL 11
IS 9
BP 599
EP 610
DI 10.1097/GIM.0b013e3181ac9a27
PG 12
WC Genetics & Heredity
WE Science Citation Index Expanded (SCI-EXPANDED)
SC Genetics & Heredity
GA 503IB
UT WOS:000270526200001
PM 19652604
OA hybrid
DA 2023-08-27
ER

PT J
AU Couldwell, WT
   Mohan, AL
AF Couldwell, WT
   Mohan, AL
TI Enlargement of a vestibular schwannoma after stereotactic radiotherapy
SO ACTA NEUROCHIRURGICA
LA English
DT Article
DE vestibular schwannoma; stereotactic radiosurgery; fractionated
   stereotactic radiotherapy
ID ACOUSTIC NEUROMAS; SURGICAL-MANAGEMENT; RADIOSURGERY
AB Background Radiosurgery has been increasingly advocated as a primary treatment for vestibular schwannoma (VS), and recently fractionation of the dose has been proposed as a method to decrease the risk of radiation injury when treating larger tumors.
   Method The authors describe a 48-year-old woman who presented with right-sided hearing loss and new-onset tinnitus, with a progressive decrease in facial sensation. The diagnosis of a large right cerebellopontine angle VS was made on magnetic resonance imaging (MRI). The patient was treated with a course of fractionated stereotactic radiotherapy (SRT) (5 treatments of 4 Gy to the 90% isodose line over a 3-week period).
   Findings. Six months after the initiation of therapy, her symptoms increased, and a repeat MRI scan demonstrated that her tumor had increased in size, producing significant brainstem compression. She then underwent complete surgical resection of the tumor, with resolution of her symptoms.
   Interpretation. Stereotactic radiosurgery has been effective in controlling small VSs with low complication rates. Larger tumors pose a risk for increasing in size and producing symptoms from mass effect with SRT. There are at present limited data demonstrating safety and efficacy of fractionated SRT for the treatment of larger tumors.
C1 New York Med Coll, Dept Neurosurg, Valhalla, NY 10595 USA.
C3 New York Medical College
RP Couldwell, WT (通讯作者)，Univ Utah, Dept Neurosurg, Suite 3B409,30 North 1900 East, Salt Lake City, UT 84132 USA.
CR Flickinger JC, 2001, J NEUROSURG, V94, P1, DOI 10.3171/jns.2001.94.1.0001
   Foote KD, 2001, J NEUROSURG, V95, P440, DOI 10.3171/jns.2001.95.3.0440
   Gormley WB, 1997, NEUROSURGERY, V41, P50, DOI 10.1097/00006123-199707000-00012
   HARNER SG, 1983, MAYO CLIN PROC, V58, P721
   House WF, 1985, OTOLARYNGOL HEAD NEC, V93, P184
   Kondziolka D, 1998, NEW ENGL J MED, V339, P1426, DOI 10.1056/NEJM199811123392003
   Lederman G, 1997, STEREOT FUNCT NEUROS, V69, P175, DOI 10.1159/000099871
   LEKSELL L, 1971, ACTA CHIR SCAND, V137, P763
   MAIRE JP, 1995, INT J RADIAT ONCOL, V32, P1137, DOI 10.1016/0360-3016(94)00604-J
   Pollock BE, 1998, J NEUROSURG, V89, P949, DOI 10.3171/jns.1998.89.6.0949
   Prasad D, 2000, J NEUROSURG, V92, P745, DOI 10.3171/jns.2000.92.5.0745
   Samii M, 1997, NEUROSURGERY, V40, P11, DOI 10.1097/00006123-199701000-00002
   Samii M, 1997, NEUROSURGERY, V40, P248, DOI 10.1097/00006123-199702000-00005
   SELESNICK SH, 1993, LARYNGOSCOPE, V103, P431, DOI 10.1002/lary.5541030412
   Sluyter S, 2001, J NEUROSURG, V94, P61, DOI 10.3171/jns.2001.94.1.0061
   Spiegelmann R, 2001, J NEUROSURG, V94, P7, DOI 10.3171/jns.2001.94.1.0007
NR 16
TC 10
Z9 10
U1 0
U2 0
PU SPRINGER-VERLAG WIEN
PI VIENNA
PA SACHSENPLATZ 4-6, PO BOX 89, A-1201 VIENNA, AUSTRIA
SN 0001-6268
J9 ACTA NEUROCHIR
JI Acta Neurochir.
PY 2002
VL 144
IS 12
BP 1319
EP 1322
DI 10.1007/s00701-002-1006-6
PG 4
WC Clinical Neurology; Surgery
WE Science Citation Index Expanded (SCI-EXPANDED)
SC Neurosciences & Neurology; Surgery
GA 632BM
UT WOS:000180203300021
PM 12478345
DA 2023-08-27
ER

PT J
AU Puget, S
   Boddaert, N
   Veillard, AS
   Garnett, M
   Miquel, C
   Andreiuolo, F
   Sainte-Rose, C
   Roujeau, T
   DiRocco, F
   Bourgeois, M
   Zerah, M
   Doz, F
   Grill, J
   Varlet, P
AF Puget, Stephanie
   Boddaert, Nathalie
   Veillard, Anne-Sophie
   Garnett, Mathew
   Miquel, Catherine
   Andreiuolo, Felipe
   Sainte-Rose, Christian
   Roujeau, Thomas
   DiRocco, Federico
   Bourgeois, Marie
   Zerah, Michel
   Doz, Francois
   Grill, Jacques
   Varlet, Pascale
TI Neuropathological and Neuroradiological Spectrum of Pediatric Malignant
   Gliomas: Correlation With Outcome
SO NEUROSURGERY
LA English
DT Article
DE Children; High-grade astrocytomas; Histological classification; MRI
ID HIGH-GRADE ASTROCYTOMA; BRAIN-STEM GLIOMA; HISTOLOGICAL DIAGNOSIS;
   CLASSIFICATION; CHILDREN; TUMORS; CHEMOTHERAPY; OLIGODENDROGLIOMAS;
   RESECTION; SURVIVAL
AB BACKGROUND: The diagnostic accuracy and reproducibility for glioma histological diagnosis are suboptimal.
   OBJECTIVE: To characterize radiological and histological features in pediatric malignant gliomas and to determine whether they had an impact on survival.
   METHODS: We retrospectively reviewed a series of 96 pediatric malignant gliomas. All histological samples were blindly and independently reviewed and classified according to World Health Organization 2007 and Sainte-Anne classifications. Radiological features were reviewed independently. Statistical analyses were performed to investigate the relationship between clinical, radiological, and histological features and survival.
   RESULTS: Cohort median age was 7.8 years; median follow-up was 4.8 years. Tumors involved cerebral hemispheres or basal ganglia in 82% of cases and brainstem in the remaining 18%. After histopathological review, low-grade gliomas and nonglial tumors were excluded (n = 27). The World Health Organization classification was not able to demonstrate differences between groups and patients survival. The Sainte-Anne classification identified a 3-year survival rate difference between the histological subgroups (oligodendroglioma A, oligodendroglioma B, malignant glioneuronal tumors, and glioblastomas; P = .02). The malignant glioneuronal tumor was the only glioma subtype with specific radiological features. Tumor location was significantly associated with 3-year survival rate (P = .005). Meningeal attachment was the only radiological criteria associated with longer survival (P = .02).
   CONCLUSION: The Sainte-Anne classification was better able to distinguish pediatric malignant gliomas in terms of survival compared with the World Health Organization classification. In this series, neither of these 2 histological classifications provided a prognostic stratification of the patients.
C1 [Puget, Stephanie; Sainte-Rose, Christian; Roujeau, Thomas; DiRocco, Federico; Bourgeois, Marie; Zerah, Michel] Univ Paris 05, Dept Neurosurg, Hop Necker Enfants Malad, F-75015 Paris, France.
   [Boddaert, Nathalie] Univ Paris 05, Dept Neuroradiol, Hop Necker Enfants Malad, F-75015 Paris, France.
   [Puget, Stephanie; Andreiuolo, Felipe; Grill, Jacques] Inst Gustave Roussy, UPRES EA3535, Villejuif, France.
   [Veillard, Anne-Sophie] Inst Gustave Roussy, Biostat & Epidemiol Dept, Villejuif, France.
   [Garnett, Mathew] Addenbrookes Hosp, Dept Neurosurg, Cambridge, England.
   [Miquel, Catherine; Varlet, Pascale] Univ Paris 05, Dept Pathol, St Anne Hosp, F-75015 Paris, France.
   [Miquel, Catherine] Univ Paris 05, UMR Inserm U894, Ctr Paul Broca, F-75015 Paris, France.
   [Doz, Francois] Inst Curie, Dept Pediat & Oncol, Paris, France.
   [Grill, Jacques] Inst Gustave Roussy, Dept Pediat & Adolescent Oncol, Villejuif, France.
C3 UDICE-French Research Universities; Universite Paris Cite; Assistance
   Publique Hopitaux Paris (APHP); Hopital Universitaire Cochin - APHP;
   Hopital Universitaire Necker-Enfants Malades - APHP; UDICE-French
   Research Universities; Universite Paris Cite; Assistance Publique
   Hopitaux Paris (APHP); Hopital Universitaire Cochin - APHP; Hopital
   Universitaire Necker-Enfants Malades - APHP; UNICANCER; Gustave Roussy;
   UNICANCER; Gustave Roussy; Cambridge University Hospitals NHS Foundation
   Trust; Addenbrooke's Hospital; University of Cambridge; UDICE-French
   Research Universities; Universite Paris Cite; GHU PARIS Psychiatrie
   Neurosciences; Institut National de la Sante et de la Recherche Medicale
   (Inserm); UDICE-French Research Universities; Universite Paris Cite;
   UDICE-French Research Universities; Universite PSL; UNICANCER; Institut
   Curie; UNICANCER; Gustave Roussy
RP Puget, S (通讯作者)，Univ Paris 05, Dept Neurosurg, Hop Necker Enfants Malad, 149 Rue Sevres, F-75015 Paris, France.
EM stephanie.puget@nck.aphp.fr
RI boddaert, nathalie/GWV-2865-2022; miquel, catherine/B-5536-2013; Grill,
   Jacques/R-8093-2019; ZERAH, Michel/E-6473-2012; Doz, Francois
   P/K-8616-2012; DI ROCCO, Federico/C-6343-2015
OI boddaert, nathalie/0000-0003-0991-7774; Andreiuolo,
   Felipe/0000-0002-2568-6155; Doz, Francois/0000-0001-9286-4831; VARLET,
   pascale/0000-0002-8164-1517
FU National Institute of Cancer [PL-046]; Association pour la Recherche en
   Neurochirurgie Pediatrique; Les Entreprises du Medicament Recherche
FX This work was supported in part by National Institute of Cancer grant
   PL-046 and Association pour la Recherche en Neurochirurgie Pediatrique
   and Les Entreprises du Medicament Recherche. The authors have no
   personal financial or institutional interest in any of the drugs,
   materials, or devices described in this article.
CR Antonelli M, 2010, J NEURO-ONCOL, V99, P209, DOI 10.1007/s11060-010-0129-5
   Broniscer A, 2004, ONCOLOGIST, V9, P197, DOI 10.1634/theoncologist.9-2-197
   Bucci MK, 2004, CANCER-AM CANCER SOC, V101, P817, DOI 10.1002/cncr.20422
   Burnet NG, 2007, RADIOTHER ONCOL, V85, P371, DOI 10.1016/j.radonc.2007.10.008
   CAVENEE WK, 2000, DIFFUSELY INFILTRATI
   Coons SW, 1997, CANCER, V79, P1381, DOI 10.1002/(SICI)1097-0142(19970401)79:7<1381::AID-CNCR16>3.0.CO;2-W
   DaumasDuport C, 1997, J NEURO-ONCOL, V34, P37, DOI 10.1023/A:1005707203596
   DaumasDuport C, 1997, J NEURO-ONCOL, V34, P61, DOI 10.1023/A:1005759220434
   DAUMASDUPORT C, 1988, CANCER-AM CANCER SOC, V62, P2152, DOI 10.1002/1097-0142(19881115)62:10<2152::AID-CNCR2820621015>3.0.CO;2-T
   Duffner PK, 1996, J NEURO-ONCOL, V28, P245
   Dufour C, 2006, EUR J CANCER, V42, P2939, DOI 10.1016/j.ejca.2006.06.021
   FINLAY JL, 1995, J CLIN ONCOL, V13, P112, DOI 10.1200/JCO.1995.13.1.112
   Finlay JL, 1999, CHILD NERV SYST, V15, P786, DOI 10.1007/s003810050471
   Fouladi M, 2003, CANCER-AM CANCER SOC, V98, P1243, DOI 10.1002/cncr.11637
   Frappaz D, 2007, PEDIATR BLOOD CANCER, V49, P879, DOI 10.1002/pbc.21311
   GEYER JR, 1995, CANCER-AM CANCER SOC, V75, P1045, DOI 10.1002/1097-0142(19950215)75:4<1045::AID-CNCR2820750422>3.0.CO;2-K
   Giannini C, 2001, J NEUROPATH EXP NEUR, V60, P248, DOI 10.1093/jnen/60.3.248
   Gilles FH, 2000, CANCER-AM CANCER SOC, V88, P1477, DOI 10.1002/(SICI)1097-0142(20000315)88:6<1477::AID-CNCR28>3.0.CO;2-8
   Gilles FH, 2008, PEDIATR DEVEL PATHOL, V11, P108, DOI 10.2350/07-06-0303.1
   Hargrove D, 2006, LANCET ONCOL, V7, P241, DOI 10.1016/S1470-2045(06)70615-5
   Hyder DJ, 2007, J NEURO-ONCOL, V83, P1, DOI 10.1007/s11060-006-9299-6
   Jenkinson MD, 2006, BRAIN, V129, P1884, DOI 10.1093/brain/awl108
   KIM TS, 1991, J NEUROSURG, V74, P27, DOI 10.3171/jns.1991.74.1.0027
   KLEIHEUS PLD, 2007, WHO GRADING TUMOURS
   Kleihues P, 2002, J NEUROPATH EXP NEUR, V61, P215, DOI 10.1093/jnen/61.3.215
   Kleihues P, 1993, WHO INT HISTOLOGICAL, V2nd
   Kros JM, 2007, J NEUROPATH EXP NEUR, V66, P1118, DOI 10.1097/nen.0b013e31815c254d
   Laws ER, 2003, J NEUROSURG, V99, P467, DOI 10.3171/jns.2003.99.3.0467
   Louis DN, 2007, ACTA NEUROPATHOL, V114, P547, DOI 10.1007/s00401-007-0278-6
   Louis DN, 2001, AM J PATHOL, V159, P779, DOI 10.1016/S0002-9440(10)61750-6
   Megyesi JF, 2004, CLIN CANCER RES, V10, P4303, DOI 10.1158/1078-0432.CCR-04-0209
   Nakamura M, 2007, NEURO-ONCOLOGY, V9, P113, DOI 10.1215/15228517-2006-036
   Packer, 1999, Curr Treat Options Neurol, V1, P395, DOI 10.1007/s11940-996-0003-0
   Pollack IF, 2003, NEURO-ONCOLOGY, V5, P197, DOI 10.1215/S1152851703000097
   Pollack IF, 2002, NEUROSURGERY, V50, P1238, DOI 10.1097/00006123-200206000-00011
   Qaddoumi I, 2009, CANCER-AM CANCER SOC, V115, P5761, DOI 10.1002/cncr.24663
   REVESZ T, 1993, BRAIN, V116, P781, DOI 10.1093/brain/116.4.781
   Rickert CH, 2001, AM J PATHOL, V158, P1525, DOI 10.1016/S0002-9440(10)64103-X
   Sanai N, 2008, NEUROSURGERY, V62, P753, DOI 10.1227/01.neu.0000318159.21731.cf
   Sanders RP, 2007, PEDIATR BLOOD CANCER, V49, P888, DOI 10.1002/pbc.21272
   Schemper M, 1996, CONTROL CLIN TRIALS, V17, P343, DOI 10.1016/0197-2456(96)00075-X
   SPOSTO R, 1989, J NEURO-ONCOL, V7, P165, DOI 10.1007/BF00165101
   Takeuchi H, 2009, J NEURO-ONCOL, V91, P33, DOI 10.1007/s11060-008-9690-6
   Tortosa A, 2003, CANCER, V97, P1063, DOI 10.1002/cncr.11120
   Varlet P, 2004, NEUROSURGERY, V55, P1377, DOI 10.1227/01.NEU.0000143033.36582.40
   Wolff JEA, 2002, CANCER, V94, P264, DOI 10.1002/cncr.10114
   Wolff JEA, 2008, J NEURO-ONCOL, V87, P155, DOI 10.1007/s11060-007-9495-z
   ZULK KJ, 1979, HISTOLOGICAL TYPING
NR 48
TC 9
Z9 9
U1 0
U2 5
PU LIPPINCOTT WILLIAMS & WILKINS
PI PHILADELPHIA
PA TWO COMMERCE SQ, 2001 MARKET ST, PHILADELPHIA, PA 19103 USA
SN 0148-396X
EI 1524-4040
J9 NEUROSURGERY
JI Neurosurgery
PD JUL
PY 2011
VL 69
IS 1
BP 215
EP 224
DI 10.1227/NEU.0b013e3182134340
PG 10
WC Clinical Neurology; Surgery
WE Science Citation Index Expanded (SCI-EXPANDED)
SC Neurosciences & Neurology; Surgery
GA 773XK
UT WOS:000291344700067
PM 21368704
DA 2023-08-27
ER

PT J
AU Zhao, C
   Xie, PS
   Wang, HL
   Cai, ZW
AF Zhao, Chao
   Xie, Peisi
   Wang, Hailin
   Cai, Zongwei
TI Liquid chromatography-mass spectrometry-based metabolomics and
   lipidomics reveal toxicological mechanisms of bisphenol F in breast
   cancer xenografts
SO JOURNAL OF HAZARDOUS MATERIALS
LA English
DT Article
DE Bisphenol F; Metabolomics; LC-MS/MS; MALDI-MSI; Breast cancer xenografts
AB Bisphenol F (BPF) is a major alternative to bisphenol (BPA) and has been widely used. Although BPA exposure is known to generate various toxic effects, toxicity of BPF remains under-explored. A comprehensive method involving mass spectrometry (MS)-based global lipidomics and metabolomics, and matrix-assisted laser desorption/ionization-mass spectrometry (MALDI)-MS imaging (MSI) was used to study toxic effects of BPF and the underlying mechanisms on tumor metastasis-related tissues (liver and kidney) in breast cancer xenografts. Our results demonstrated that BPF exposure disturbed the metabolome and lipidome of liver and kidney. Exposure induced reprogramming of the glutathione (GSH) biosynthesis and glycolytic metabolism by activating glycine, serine, cysteine, glutamine, lactate and pyruvate in liver and kidney tissues. It also perturbed the biosynthesis and degradation of glycerophospholipids (GPs) and glycerolipids (GLs), resulting in abnormality of membrane homeostasis and cellular functions in kidney tissues. Moreover, spatial distribution and profile of metabolites changed across renal cortex and medulla regions after BPF treatment. Levels of phosphatidylethanolamines (PE) and triacylglycerols (TAG) increased in renal medulla and pelvis, while the levels of phosphatidylcholines (PC) and phosphatidylinositols (PI) increased in cortex and pelvis. These observations offer a deeper understanding of critical role of metabolites and lipid reprogramming in BPF-induced biological effects.
C1 [Zhao, Chao; Xie, Peisi; Cai, Zongwei] Hong Kong Baptist Univ, Dept Chem, State Key Lab Environm & Biol Anal, Hong Kong, Hong Kong, Peoples R China.
   [Zhao, Chao; Wang, Hailin] Chinese Acad Sci, Res Ctr Ecoenvironm Sci, State Key Lab Environm Chem & Ecotoxicol, Belling, Peoples R China.
C3 Hong Kong Baptist University; Chinese Academy of Sciences
RP Cai, ZW (通讯作者)，Hong Kong Baptist Univ, Dept Chem, State Key Lab Environm & Biol Anal, Hong Kong, Hong Kong, Peoples R China.
EM zwcai@hkbu.edu.hk
RI Cai, Zongwei/ABD-4001-2020; Zhao, Chao/AAP-9954-2021
OI Cai, Zongwei/0000-0002-8724-7684; Zhao, Chao/0000-0002-1765-6423
FU National Natural Science Foundation of China [21507106, 21505111,
   91543202]; Hong Kong Baptist University Strategic Development Fund
   [15-1012-P04]; General Research Fund [12301915, 12319716]; Collaborative
   Research Fund from Research Grants Council of Hong Kong [C2014-14E]
FX The work was supported by grants from the National Natural Science
   Foundation of China (21507106, 21505111, 91543202), Hong Kong Baptist
   University Strategic Development Fund (15-1012-P04), General Research
   Fund (12301915 and 12319716) and Collaborative Research Fund (C2014-14E)
   from Research Grants Council of Hong Kong.
CR Cabaton N, 2009, TOXICOLOGY, V255, P15, DOI 10.1016/j.tox.2008.09.024
   Escriba PV, 2008, J CELL MOL MED, V12, P829, DOI 10.1111/j.1582-4934.2008.00281.x
   Gorrini C, 2013, NAT REV DRUG DISCOV, V12, P931, DOI 10.1038/nrd4002
   Hassan ZK, 2012, OXID MED CELL LONGEV, V2012, DOI 10.1155/2012/194829
   Kabuto H, 2003, ENVIRON RES, V93, P31, DOI 10.1016/S0013-9351(03)00062-8
   LaPensee EW, 2009, ENVIRON HEALTH PERSP, V117, P175, DOI 10.1289/ehp.11788
   Liao CY, 2014, ARCH ENVIRON CON TOX, V67, P50, DOI 10.1007/s00244-014-0016-8
   Lloyd SM, 2015, TRENDS ENDOCRIN MET, V26, P477, DOI 10.1016/j.tem.2015.07.001
   Lozada KW, 2011, BIOL REPROD, V85, P490, DOI 10.1095/biolreprod.110.090431
   Doria ML, 2013, J CELL PHYSIOL, V228, P457, DOI 10.1002/jcp.24152
   Maffini MV, 2006, MOL CELL ENDOCRINOL, V254, P179, DOI 10.1016/j.mce.2006.04.033
   McCarthy N, 2012, NAT REV CANCER, V12, P229, DOI 10.1038/nrc3248
   Norris JL, 2013, CHEM REV, V113, P2309, DOI 10.1021/cr3004295
   Office of Environmental Health Hazard Assessment, 2012, BIOM CAL P P BISPH D
   Pupo M, 2012, ENVIRON HEALTH PERSP, V120, P1177, DOI 10.1289/ehp.1104526
   Rochester JR, 2015, ENVIRON HEALTH PERSP, V123, P643, DOI 10.1289/ehp.1408989
   Volmer R, 2013, P NATL ACAD SCI USA, V110, P4628, DOI 10.1073/pnas.1217611110
   Weigelt B, 2005, NAT REV CANCER, V5, P591, DOI 10.1038/nrc1670
   Zhao C, 2018, CHINESE CHEM LETT, V29, P1281, DOI 10.1016/j.cclet.2018.01.034
   Zhao C, 2018, ANAL CHEM, V90, P3196, DOI 10.1021/acs.analchem.7b04540
   Zhao C, 2017, SCI TOTAL ENVIRON, V592, P357, DOI 10.1016/j.scitotenv.2017.03.035
NR 21
TC 33
Z9 33
U1 9
U2 166
PU ELSEVIER
PI AMSTERDAM
PA RADARWEG 29, 1043 NX AMSTERDAM, NETHERLANDS
SN 0304-3894
EI 1873-3336
J9 J HAZARD MATER
JI J. Hazard. Mater.
PD SEP 15
PY 2018
VL 358
BP 503
EP 507
DI 10.1016/j.jhazmat.2018.05.010
PG 5
WC Engineering, Environmental; Environmental Sciences
WE Science Citation Index Expanded (SCI-EXPANDED)
SC Engineering; Environmental Sciences & Ecology
GA GR1TK
UT WOS:000442334400055
PM 29759594
DA 2023-08-27
ER

PT J
AU Handa, U
   Khullar, U
   Mohan, H
AF Handa, U
   Khullar, U
   Mohan, H
TI Pigmented pheochromocytoma - Report of a case with diagnosis by fine
   needle aspiration
SO ACTA CYTOLOGICA
LA English
DT Article
DE pheochromocytoma; adrenal gland neoplasms; aspiration biopsy;
   fine-needle; pigmented pheochromocytoma
ID MELANOTIC PARAGANGLIOMA; ADRENAL-GLAND
AB Background
   Pheochromocytoma is a common tumor of the adrenal medulla, but its pigmented variant is rare.
   Case Report
   A 38-year-old woman presented with complaints of abdominal pain., Ultrasound revealed a right suprarenal mass. Fine needle aspiration (FNA) smears showed the characteristic cytomorphology of pheochromocytoma, with melanin pigment in the cytoplasm. Melanin was differentiated from lipofuschin and hemosiderin by various histochemical stains. Histopathologic findings and immunohistochemical stains confirmed the diagnosis. To our knowledge, this is the first reported case of pigmented pheochromocytoma diagnosed on FNA.
   Conclusion
   FNA has proven to he a rapid and conclusive method of diagnosing pigmented pheochromocytoma, with no complications.
C1 Govt Med Coll, Dept Pathol, Chandigarh 160047, India.
RP Mohan, H (通讯作者)，Govt Med Coll, Dept Pathol, Sector 32A, Chandigarh 160047, India.
EM drharshmohan@yahoo.com
CR CHETTY R, 1993, HUM PATHOL, V24, P420, DOI 10.1016/0046-8177(93)90091-T
   DAO AH, 1990, AM SURGEON, V56, P199
   Lack EE, 1998, AM J SURG PATHOL, V22, P265, DOI 10.1097/00000478-199802000-00018
   LANDAS SK, 1993, MODERN PATHOL, V6, P175
   LINNOILA RI, 1990, HUM PATHOL, V21, P1168
   ORELL SR, 2001, MANUAL ATLAS FINE NE, P309
   PAULUS W, 1989, ACTA NEUROPATHOL, V79, P340, DOI 10.1007/BF00294673
   ROSAI J, 1996, ACKERMANS SURG PATHO, P1020
   Shidham VB, 1999, ACTA CYTOL, V43, P207, DOI 10.1159/000330978
   TAVASSOLI FA, 1986, CANCER-AM CANCER SOC, V58, P942, DOI 10.1002/1097-0142(19860815)58:4<942::AID-CNCR2820580423>3.0.CO;2-T
   WADIH GE, 1992, ARCH PATHOL LAB MED, V116, P841
NR 11
TC 6
Z9 6
U1 0
U2 1
PU KARGER
PI BASEL
PA ALLSCHWILERSTRASSE 10, CH-4009 BASEL, SWITZERLAND
SN 0001-5547
EI 1938-2650
J9 ACTA CYTOL
JI Acta Cytol.
PD JUL-AUG
PY 2005
VL 49
IS 4
BP 421
EP 423
DI 10.1159/000326176
PG 3
WC Pathology
WE Science Citation Index Expanded (SCI-EXPANDED)
SC Pathology
GA 948BO
UT WOS:000230691200012
PM 16124172
DA 2023-08-27
ER

PT J
AU Imarengiaye, C
   Littleford, J
   Davies, S
   Thapar, K
   Kingdom, J
AF Imarengiaye, C
   Littleford, J
   Davies, S
   Thapar, K
   Kingdom, J
TI Goal oriented general anesthesia for Cesarean section in a parturient
   with a large intracranial epidermoid cyst
SO CANADIAN JOURNAL OF ANAESTHESIA-JOURNAL CANADIEN D ANESTHESIE
LA English
DT Article
ID BRAIN; ANALGESIA; LABOR; MANAGEMENT; PATIENT; TUMORS
AB Purpose: To illustrate the anesthetic management of a term parturient with a large brain tumour scheduled for Cesarean section.
   Clinical features: A 26-yr-old woman presented at 33 weeks gestation with a generalized grand mal seizure. Magnetic resonance imaging demonstrated a 5-cm multi-lobulated extra axial mass compatible with an epidermoid cyst, arising from the left temporal lobe associated with shift of the midline structures and compression of the brainstem. She remained stable neurologically until elective Cesarean section at 38 weeks. Immediately prior to induction of general anesthesia, the proposed incision site was infiltrated with lidocaine and the supraglottic structures anesthetized with bilateral superior laryngeal nerve blocks. Remifentanil, thiopentone sodium and succinylcholine were administered in a rapid sequence fashion following voluntary hyperventilation to an endtidal CO2 of 28 mmHg. Anesthesia was maintained with desflurane in oxygen/air and an infusion of remifentanil. Postoperative pain control was achieved using a multi-modal approach which included intraperitoneal deposition of local anesthetic, inn ketorolac and rectal acetaminophen prior to emergence followed by regular administration of naproxen and acetaminophen for 72 hr.
   Conclusion: In a parturient with a large intracranial tumour, general anesthesia combined with multi-modal balanced analgesia met the predefined anesthetic management goals and was associated with a favourable outcome.
C1 Mt Sinai Hosp, Dept Anesthesia, Toronto, ON M5G 1X5, Canada.
   Mt Sinai Hosp, Dept Obstet & Gynecol, Toronto, ON M5G 1X5, Canada.
   Univ Hlth Network, Toronto Western Hosp, Dept Surg, Div Neurosurg, Toronto, ON, Canada.
C3 University of Toronto; Sinai Health System Toronto; Lunenfeld Tanenbaum
   Research Institute; University of Toronto; Sinai Health System Toronto;
   Lunenfeld Tanenbaum Research Institute; University of Toronto;
   University Health Network Toronto
RP Imarengiaye, C (通讯作者)，Mt Sinai Hosp, Dept Anesthesia, Room 1514,600 Univ Ave, Toronto, ON M5G 1X5, Canada.
EM esepat@hotmail.com
RI Kingdom, John/AAF-2145-2020; Kingdom, John/A-3247-2013; zhou,
   lei/G-3238-2014
CR ABBOUD TK, 1995, ACTA ANAESTH SCAND, V39, P723, DOI 10.1111/j.1399-6576.1995.tb04159.x
   ABRAMSON RC, 1989, NEUROSURGERY, V24, P574, DOI 10.1227/00006123-198904000-00014
   ATANASSOFF PG, 1994, CAN J ANAESTH, V41, P163, DOI 10.1007/BF03009818
   Bouhemad B, 1998, ANAESTHESIA, V53, P292, DOI 10.1046/j.1365-2044.1998.00282.x
   Chang LL, 1999, CAN J ANAESTH, V46, P61, DOI 10.1007/BF03012517
   Colbert S, 1998, CAN J ANAESTH, V45, P729, DOI 10.1007/BF03012142
   DATTA S, 1996, ANESTHETIC OBSTETRIC, P134
   EJLERSEN E, 1992, ANESTH ANALG, V74, P495
   FINFER SR, 1991, BRIT J ANAESTH, V67, P784, DOI 10.1093/bja/67.6.784
   GOROSZENIUK T, 1986, ANAESTHESIA, V41, P1128, DOI 10.1111/j.1365-2044.1986.tb12962.x
   HILT H, 1986, BRIT J ANAESTH, V58, P676, DOI 10.1093/bja/58.6.676
   HOFF JT, 1997, SURG SCI PRINCIPLES, P2165
   Isla A, 1997, OBSTET GYNECOL, V89, P19, DOI 10.1016/S0029-7844(96)00381-X
   KEHLET H, 1993, ANESTH ANALG, V77, P1048
   LEE LS, 1989, NEUROSURGERY, V25, P541, DOI 10.1227/00006123-198910000-00006
   MARX GF, 1961, ANESTHESIOLOGY, V22, P348, DOI 10.1097/00000542-196105000-00003
   NETSKY MG, 1988, SURG NEUROL, V29, P477, DOI 10.1016/0090-3019(88)90144-9
   Pasqualucci A, 1996, ANESTHESIOLOGY, V85, P11, DOI 10.1097/00000542-199607000-00003
   ROELVINK NCA, 1987, ARCH NEUROL-CHICAGO, V44, P209, DOI 10.1001/archneur.1987.00520140069020
   ROSENBLUM MK, 1996, ACKERMANS SURG PATHO, V2
   Tewari KS, 2000, AM J OBSTET GYNECOL, V182, P1215, DOI 10.1016/S0002-9378(00)70188-8
   THAPAR K, 2001, BRAIN TUMORS ENCY AP, P189
   VAQUERO J, 1983, SURG NEUROL, V19, P11, DOI 10.1016/0090-3019(83)90201-X
   WALKER AE, 1985, NEUROLOGY, V35, P219, DOI 10.1212/WNL.35.2.219
   YAMAKAWA K, 1989, NEUROSURGERY, V24, P568, DOI 10.1227/00006123-198904000-00013
NR 25
TC 19
Z9 20
U1 0
U2 0
PU SPRINGER
PI NEW YORK
PA ONE NEW YORK PLAZA, SUITE 4600, NEW YORK, NY, UNITED STATES
SN 0832-610X
J9 CAN J ANAESTH
JI Can. J. Anaesth.-J. Can. Anesth.
PD OCT
PY 2001
VL 48
IS 9
BP 884
EP 889
DI 10.1007/BF03017355
PG 6
WC Anesthesiology
WE Science Citation Index Expanded (SCI-EXPANDED)
SC Anesthesiology
GA 487ED
UT WOS:000171859900013
PM 11606346
OA Bronze
DA 2023-08-27
ER

PT J
AU Bernat, I
   Grayeli, AB
   Esquia, G
   Zhang, ZH
   Kalamarides, M
   Sterkers, O
AF Bernat, Isabelle
   Grayeli, Alexis Bozorg
   Esquia, Gonzalo
   Zhang, Zhihua
   Kalamarides, Michel
   Sterkers, Olivier
TI Intraoperative Electromyography and Surgical Observations as Predictive
   Factors of Facial Nerve Outcome in Vestibular Schwannoma Surgery
SO OTOLOGY & NEUROTOLOGY
LA English
DT Article
DE Acoustic neuroma; Facial function; Facial monitoring; Facial palsy;
   Prognostic; Surgery
ID CEREBELLOPONTINE-ANGLE SURGERY; STIMULATION; RESECTION; THRESHOLDS;
   STIMULUS
AB Objective: To evaluate the predictive value of electromyographic recordings for the immediate facial nerve outcome after solitary vestibular schwannoma (VS) removal.
   Study Design: Prospective cohort study.
   Setting: Tertiary referral center.
   Patients and Methods: From November 2005 to July 2007, 120 operated solitary VSs monitored by NIM Response 2.0 (Medtronic, Xomed, Jacksonville, FL, USA) were included. Intraoperative direct facial nerve stimulation at the brainstem (proximal pre site) before resection and at the brainstem (proximal post and distal sites, respectively) and internal acoustic meatus after resection were performed. Intraoperative recordings were performed on 4 muscles: Frontalis, Orbicularis oculi, Orbicularis oris, and chin muscles (CM). Postoperative facial function (House-Brackmann classification) was evaluated at postoperative Days (D) 2, 8, and 30. Grades 1 or 2 were considered as a good result.
   Results: A good postoperative facial function was obtained in 71, 63, and 77% at postoperative D2, D8, and D30, respectively. Maximal conduction block was found at Day 8. Poor facial nerve outcomes were observed for large tumor with a facial nerve superior to the tumor with a strong adhesion to the nerve. With a stimulation threshold at proximal site after proximal site tumor resection at less than or equal to 0.04 mA, a good facial function was observed in 77% at Day 8. Using these criteria together with CM responses greater than 800 mu V to supramaximal stimulation at (proximal post site) and a proximal/distal post ratio at CM response greater than 0.6, 93% of patients presented with a good facial function at Day 8.
   Conclusion: Using CM recording stimulation and supramaximal stimulation of the facial nerve in combination with thresholds seem to increase the predictive value of the monitoring for the immediate facial nerve function for VS surgery.
C1 [Bernat, Isabelle; Grayeli, Alexis Bozorg; Esquia, Gonzalo; Zhang, Zhihua; Sterkers, Olivier] Hop Beaujon, Dept Otolaryngol, AP HP, F-92118 Clichy, France.
   [Bernat, Isabelle] Hop La Pitie Salpetriere, AP HP, Dept Neurophysiol, Paris, France.
   [Bernat, Isabelle; Grayeli, Alexis Bozorg; Esquia, Gonzalo; Zhang, Zhihua; Sterkers, Olivier] INSERM, Unit M 867, Paris, France.
   [Bernat, Isabelle; Grayeli, Alexis Bozorg; Esquia, Gonzalo; Zhang, Zhihua; Kalamarides, Michel; Sterkers, Olivier] Univ Paris 07, Paris, France.
   [Kalamarides, Michel] Beaujon Hosp, AP HP, Dept Neurosurg, Clichy, France.
C3 Assistance Publique Hopitaux Paris (APHP); Hopital Universitaire
   Paul-Brousse - APHP; UDICE-French Research Universities; Universite
   Paris Cite; Hopital Universitaire Beaujon - APHP; Hopital Universitaire
   Bichat-Claude Bernard - APHP; Hopital Universitaire Hotel-Dieu - APHP;
   4EU+; UDICE-French Research Universities; Sorbonne Universite;
   Assistance Publique Hopitaux Paris (APHP); Hopital Universitaire
   Armand-Trousseau - APHP; Hopital Universitaire Charles-Foix - APHP;
   Hopital Universitaire Paul-Brousse - APHP; Hopital Universitaire
   Pitie-Salpetriere - APHP; Universite Paris Cite; Hopital Universitaire
   Cochin - APHP; Hopital Universitaire Hotel-Dieu - APHP; Hopital
   Universitaire Saint-Louis - APHP; Institut National de la Sante et de la
   Recherche Medicale (Inserm); UDICE-French Research Universities;
   Universite Paris Cite; Assistance Publique Hopitaux Paris (APHP);
   Hopital Universitaire Paul-Brousse - APHP; UDICE-French Research
   Universities; Universite Paris Cite; Hopital Universitaire Beaujon -
   APHP; Hopital Universitaire Bichat-Claude Bernard - APHP; Hopital
   Universitaire Hotel-Dieu - APHP
RP Sterkers, O (通讯作者)，Hop Beaujon, Dept Otolaryngol, AP HP, 100 Blvd Gen Leclerc, F-92118 Clichy, France.
EM olivier.sterkers@bjn.aphp.fr
CR Axon PR, 1999, LARYNGOSCOPE, V109, P922, DOI 10.1097/00005537-199906000-00015
   DELGADO TE, 1979, NEUROSURGERY, V4, P418, DOI 10.1227/00006123-197905000-00007
   Fenton JE, 2002, OTOL NEUROTOL, V23, P388, DOI 10.1097/00129492-200205000-00027
   FOURNIER E, 2000, EXAMEN ELECTROMYOGRA
   Grayeli AB, 2005, OTOL NEUROTOL, V26, P114, DOI 10.1097/00129492-200501000-00021
   HAMMERSCHLAG PE, 1990, OTOLARYNG HEAD NECK, V103, P681, DOI 10.1177/019459989010300502
   Happak W, 1997, ANAT RECORD, V249, P276, DOI 10.1002/(SICI)1097-0185(199710)249:2<276::AID-AR15>3.0.CO;2-L
   Harper CM, 1998, J CLIN NEUROPHYSIOL, V15, P206, DOI 10.1097/00004691-199805000-00004
   HOUSE JW, 1985, OTOLARYNG HEAD NECK, V93, P146, DOI 10.1177/019459988509300202
   Isaacson B, 2003, OTOL NEUROTOL, V24, P812, DOI 10.1097/00129492-200309000-00020
   Lin VYW, 2006, OTOL NEUROTOL, V27, P1017, DOI 10.1097/01.mao.0000235308.87689.35
   Mandpe AH, 1998, AM J OTOL, V19, P112
   May M, 2000, FACIAL NERVE, P57
   Nissen AJ, 1997, AM J OTOL, V18, P249
   Romstock J, 2000, J NEUROSURG, V93, P586, DOI 10.3171/jns.2000.93.4.0586
   Selesnick SH, 1996, LARYNGOSCOPE, V106, P633, DOI 10.1097/00005537-199605000-00022
   SILVERSTEIN H, 1993, AM J OTOL, V14, P524
   Zeitouni AG, 1997, AM J OTOL, V18, P494
NR 18
TC 39
Z9 45
U1 0
U2 3
PU LIPPINCOTT WILLIAMS & WILKINS
PI PHILADELPHIA
PA TWO COMMERCE SQ, 2001 MARKET ST, PHILADELPHIA, PA 19103 USA
SN 1531-7129
EI 1537-4505
J9 OTOL NEUROTOL
JI Otol. Neurotol.
PD FEB
PY 2010
VL 31
IS 2
BP 306
EP 312
DI 10.1097/MAO.0b013e3181be6228
PG 7
WC Clinical Neurology; Otorhinolaryngology
WE Science Citation Index Expanded (SCI-EXPANDED)
SC Neurosciences & Neurology; Otorhinolaryngology
GA 581VX
UT WOS:000276554400021
PM 19816232
DA 2023-08-27
ER

PT J
AU Salinas, CL
   Beltran, ODG
   Sanchez-Hidalgo, JM
   Bru, RC
   Padillo, FJ
   Rufian, S
AF Leon Salinas, Carlos
   Gomez Beltran, Oscar D.
   Sanchez-Hidalgo, Juan M.
   Ciria Bru, Ruben
   Padillo, Francisco J.
   Rufian, Sebastian
TI Emergency adrenalectomy due to acute heart failure secondary to
   complicated pheochromocytoma: a case report
SO WORLD JOURNAL OF SURGICAL ONCOLOGY
LA English
DT Article
ID EXTRACORPOREAL MEMBRANE-OXYGENATION; CATECHOLAMINE-INDUCED
   CARDIOMYOPATHY; LAPAROSCOPIC ADRENALECTOMY; MULTIPLE; CRISIS
AB Pheochromocytomas are catecholamine producing tumors arising mostly from chromaffin cells of the adrenal medulla. The most common clinical presentation is hypertension, mainly in the form of paroxymal episodes. Cardiovascular manifestations include malignant arrhythmia and catecholamine cardiomyopathy, mimicking acute coronary syndromes and acute heart failure.
   There are reports of pheochromocytomas presenting as acute coronary syndrome and rapidly leading to cardiogenic shock; the failure of intensive medical treatment in these cases has prompted the need for emergency adrenalectomy as the only remaining option. We report on a case of complicated pheochromocytoma presenting as cardiogenic shock, in which emergency adrenalectomy was performed following a total lack of response to intensive medical treatment.
C1 [Leon Salinas, Carlos; Gomez Beltran, Oscar D.; Sanchez-Hidalgo, Juan M.; Ciria Bru, Ruben; Padillo, Francisco J.; Rufian, Sebastian] Hosp Univ Reina Sofia, Gen & Digest Surg Unit, Cordoba, Spain.
C3 Hospital Universitario Reina Sofia - Cordoba
RP Salinas, CL (通讯作者)，Hosp Univ Reina Sofia, Gen & Digest Surg Unit, Cordoba, Spain.
EM calesavera@hotmail.com
RI Ciria, Ruben/AAA-3560-2019; Padillo-Ruiz, Javier/AAF-9792-2021
OI Ciria, Ruben/0000-0002-7839-2329; Padillo-Ruiz,
   Javier/0000-0002-1220-0822; Gomez-Beltran, Oscar/0000-0002-7077-5448;
   Sanchez Hidalgo, Juan Manuel/0000-0002-0258-0673
CR Brouwers FM, 2003, REV ENDOCR METAB DIS, V4, P121, DOI 10.1023/A:1022981801344
   Chao A, 2008, ANAESTHESIA, V63, P86, DOI 10.1111/j.1365-2044.2007.05251.x
   Cheah WK, 2002, WORLD J SURG, V26, P1048, DOI 10.1007/s00268-002-6669-x
   CONNOLLY DL, 1994, J ACCID EMERG MED, V11, P125
   Gill IS, 2001, J UROLOGY, V166, P429, DOI 10.1016/S0022-5347(05)65958-7
   HAAS GJ, 1988, AM HEART J, V116, P1363, DOI 10.1016/0002-8703(88)90466-8
   Huang JH, 2008, INTENS CARE MED, V34, P1551, DOI 10.1007/s00134-008-1117-5
   Jaroszewski DE, 2003, MAYO CLIN PROC, V78, P1501, DOI 10.4065/78.12.1501
   Kinney MAO, 2002, J CARDIOTHOR VASC AN, V16, P359, DOI 10.1053/jcan.2002.124150
   Kobayashi T, 2005, J SURG ONCOL, V90, P31, DOI 10.1002/jso.20234
   Lenders JWM, 2005, LANCET, V366, P665, DOI 10.1016/S0140-6736(05)67139-5
   Liao WB, 2000, AM J EMERG MED, V18, P622, DOI 10.1053/ajem.2000.7341
   Mohamed HA, 2003, CAN J CARDIOL, V19, P573
   NEWELL KA, 1988, ARCH SURG-CHICAGO, V123, P956
   Niemann U, 2002, EUR J SURG, V168, P716, DOI 10.1080/00000000000000009
   QUEZADO ZN, 1992, CRIT CARE MED, V20, P549, DOI 10.1097/00003246-199204000-00022
   Schurmeyer TH, 1997, EUR J CLIN INVEST, V27, P189, DOI 10.1046/j.1365-2362.1997.850646.x
   SHEPS SG, 1990, MAYO CLIN PROC, V65, P88, DOI 10.1016/S0025-6196(12)62113-2
   Solorzano CC, 2008, AM SURGEON, V74, P1119
   Suh IW, 2008, J KOREAN MED SCI, V23, P350, DOI 10.3346/jkms.2008.23.2.350
   Walz MK, 2002, WORLD J SURG, V26, P1005, DOI 10.1007/s00268-002-6632-x
   WOOD R, 1991, AM HEART J, V121, P610, DOI 10.1016/0002-8703(91)90740-9
NR 22
TC 9
Z9 10
U1 0
U2 1
PU BIOMED CENTRAL LTD
PI LONDON
PA 236 GRAYS INN RD, FLOOR 6, LONDON WC1X 8HL, ENGLAND
SN 1477-7819
J9 WORLD J SURG ONCOL
JI World J. Surg. Oncol.
PD MAY 13
PY 2011
VL 9
AR 49
DI 10.1186/1477-7819-9-49
PG 5
WC Oncology; Surgery
WE Science Citation Index Expanded (SCI-EXPANDED)
SC Oncology; Surgery
GA 772DB
UT WOS:000291210500001
PM 21569521
OA gold, Green Published
DA 2023-08-27
ER

PT J
AU PARIKH, S
   MILOSEVIC, M
   WONG, CS
   LAPERRIERE, N
AF PARIKH, S
   MILOSEVIC, M
   WONG, CS
   LAPERRIERE, N
TI RECURRENT INTRACRANIAL EPIDERMOID CYST TREATED WITH RADIOTHERAPY
SO JOURNAL OF NEURO-ONCOLOGY
LA English
DT Article
DE INTRACRANIAL EPIDERMOID CYST; RADIOTHERAPY
ID THERAPEUTIC IRRADIATION; RADIATION-THERAPY; PITUITARY-ADENOMA;
   POSTERIOR-FOSSA; TUMORS; CARCINOMA; SURGERY; RISK
AB We report the case of a 58 year old woman with an epidermoid cyst of the right cerebello-pontine angle that was subtotally excised. She recurred 2 years later and received radiotherapy with resolution of symptoms and shrinkage of the cyst. The natural history of epidermoid cysts and the role of radiotherapy in their management is discussed.
C1 PRINCESS MARGARET HOSP,ONTARIO CANC INST,DEPT RADIAT ONCOL,TORONTO,ON M4X 1K9,CANADA.
   UNIV TORONTO,DEPT RADIAT ONCOL,TORONTO,ON,CANADA.
C3 University of Toronto; University Health Network Toronto; Princess
   Margaret Cancer Centre; University of Toronto
OI Laperriere, Normand/0000-0001-8930-9650
CR ABRAMSON RC, 1989, NEUROSURGERY, V24, P574, DOI 10.1227/00006123-198904000-00014
   ALMEFTY O, 1990, J NEUROSURG, V73, P502, DOI 10.3171/jns.1990.73.4.0502
   ALTSCHULER EM, 1990, NEUROSURGERY, V26, P606, DOI 10.1227/00006123-199004000-00008
   ALVORD EC, 1977, ANN NEUROL, V2, P367, DOI 10.1002/ana.410020504
   BERGER MS, 1985, J NEUROSURG, V62, P214, DOI 10.3171/jns.1985.62.2.0214
   BRADA M, 1992, BRIT MED J, V304, P1343, DOI 10.1136/bmj.304.6838.1343
   COLLINS VP, 1956, AMER J ROENTGENOL RA, V76, P988
   Conley FK, 1985, NEUROSURGERY, P668
   EMAMI B, 1991, INT J RADIAT ONCOL, V21, P109, DOI 10.1016/0360-3016(91)90171-Y
   FOX H, 1965, J NEUROL NEUROSUR PS, V28, P276, DOI 10.1136/jnnp.28.3.276
   FRANKLIN JK, 1959, J NEUROSURG, V16, P564
   GEARA FB, 1992, INT J RADIAT ONCOL, V24, P287, DOI 10.1016/0360-3016(92)90683-9
   HAIG PV, 1956, AMER J ROENTGENOL RA, V76, P1076
   HALL EJ, 1994, RADIOBIOLOGY RADIOLO, P477
   LEWIS AJ, 1983, J NEUROSURG, V59, P538, DOI 10.3171/jns.1983.59.3.0538
   NETSKY MG, 1988, SURG NEUROL, V29, P477, DOI 10.1016/0090-3019(88)90144-9
   RAJAN B, 1993, RADIOTHER ONCOL, V26, P1, DOI 10.1016/0167-8140(93)90019-5
   ROTHBERG S, 1961, J INVEST DERMATOL, V37, P497, DOI 10.1038/jid.1961.150
   Russel D, 1971, PATHOL TUMOURS NER, P429
   SALAZAR J, 1987, ACTA NEUROCHIR, V85, P34, DOI 10.1007/BF01402367
   SHELINE GE, 1980, INT J RADIAT ONCOL, V6, P1215, DOI 10.1016/0360-3016(80)90175-3
   TANNOCK IF, 1987, BASIC SCI ONCOLOGY, P140
   TSANG RW, 1993, CANCER-AM CANCER SOC, V72, P2227, DOI 10.1002/1097-0142(19931001)72:7<2227::AID-CNCR2820720727>3.0.CO;2-I
   WONG SW, 1976, CANCER, V37, P1525, DOI 10.1002/1097-0142(197603)37:3<1525::AID-CNCR2820370341>3.0.CO;2-W
   YASARGIL MG, 1989, NEUROSURGERY, V24, P561
NR 25
TC 24
Z9 24
U1 0
U2 0
PU KLUWER ACADEMIC PUBL
PI DORDRECHT
PA SPUIBOULEVARD 50, PO BOX 17, 3300 AA DORDRECHT, NETHERLANDS
SN 0167-594X
J9 J NEURO-ONCOL
JI J. Neuro-Oncol.
PY 1995
VL 24
IS 3
BP 293
EP 297
DI 10.1007/BF01052846
PG 5
WC Oncology; Clinical Neurology
WE Science Citation Index Expanded (SCI-EXPANDED)
SC Oncology; Neurosciences & Neurology
GA RM510
UT WOS:A1995RM51000010
PM 7595760
DA 2023-08-27
ER

PT J
AU Reifenberger, G
   Bostrom, J
   Bettag, M
   Bock, WJ
   Wechsler, W
   Kepes, JJ
AF Reifenberger, G
   Bostrom, J
   Bettag, M
   Bock, WJ
   Wechsler, W
   Kepes, JJ
TI Primary glioblastoma multiforme of the oculomotor nerve - Case report
SO JOURNAL OF NEUROSURGERY
LA English
DT Article
DE glioblastoma; oculomotor nerve; leptomeningeal glioma; differential
   diagnosis
ID PRIMARY LEPTOMENINGEAL GLIOMATOSIS; BRAIN-STEM GLIOMA; NEURINOMA
AB Tumors of the oculomotor nerve are rare and most instances reported have been schwannomas. The authors present clinical, neuroradiological, and neuropathological findings in a 70-year-old woman with a glioblastoma multiforme (GBM) growing primarily in the proximal part of the left oculomotor nerve. The patient presented with a I-month history of transient diplopia. Neurological examination revealed an incomplete Left-sided oculomotor nerve palsy with no further signs of neurological dysfunction. Cranial computerized tomography and magnetic resonance imaging showed a tumor of the left oculomotor nerve without any obvious signs of penetration into the midbrain or upper pens. Following subtotal removal of the tumor, neuropathological examination of the operative specimen revealed a GBM that had grown diffusely within peripheral nerve tissue. Six weeks after surgery, the patient suddenly died of pulmonary thromboembolism. Postmortem examination of the brain confirmed a large leptomeningeal GBM at the left pontomesencephalic junction with complete destruction of the left oculomotor nerve. To the authors' knowledge, this represents the first case of a GEM of the oculomotor nerve, probably originating from glial cells within the most proximal part of the nerve or the adjacent leptomeninges.
C1 UNIV DUSSELDORF,DEPT NEUROSURG,D-40225 DUSSELDORF,GERMANY.
   UNIV KANSAS,MED CTR,DEPT PATHOL & LAB MED,KANSAS CITY,KS 66103.
C3 Heinrich Heine University Dusseldorf; University of Kansas; University
   of Kansas Medical Center
RP Reifenberger, G (通讯作者)，UNIV DUSSELDORF,DEPT NEUROPATHOL,MOORENSTR 5,D-40225 DUSSELDORF,GERMANY.
RI Reifenberger, Guido/AAE-3599-2019
CR ALBRIGHT AL, 1983, CANCER, V52, P2313, DOI 10.1002/1097-0142(19831215)52:12<2313::AID-CNCR2820521226>3.0.CO;2-I
   ARITA N, 1994, ACTA NEUROCHIR, V126, P84, DOI 10.1007/BF01476415
   AWAD I, 1986, NEUROSURGERY, V19, P247, DOI 10.1227/00006123-198608000-00010
   BAILEY P, 1985, CAN J NEUROL SCI, V12, P278, DOI 10.1017/S031716710004717X
   BARAT JL, 1992, NEUROCHIRURGIE, V38, P183
   BERLIT P, 1991, J NEUROL SCI, V103, P10, DOI 10.1016/0022-510X(91)90276-D
   CARPENTIER AF, 1994, REV NEUROL, V150, P232
   CELLI P, 1992, SURG NEUROL, V38, P216, DOI 10.1016/0090-3019(92)90172-J
   COOPER IS, 1951, J NEUROPATH EXP NEUR, V10, P16
   DAUM S, 1963, NEURO-CHIR, V9, P279
   Freeman W, 1926, ARCH PATHOL LAB MED, V2, P352
   GIORDANA MT, 1995, ACTA NEUROCHIR, V132, P154, DOI 10.1007/BF01404866
   HARDENACK M, 1994, J NEUROSURG, V81, P784, DOI 10.3171/jns.1994.81.5.0784
   HEYE N, 1990, ACTA NEUROCHIR, V102, P145, DOI 10.1007/BF01405430
   HISCOTT P, 1982, J NEUROSURG, V56, P854, DOI 10.3171/jns.1982.56.6.0854
   HO KL, 1981, ARCH NEUROL-CHICAGO, V38, P662, DOI 10.1001/archneur.1981.00510100090018
   KADOTA T, 1993, MAGN RESON IMAGING, V11, P1071, DOI 10.1016/0730-725X(93)90229-7
   KAKITA A, 1992, ACTA NEUROPATHOL, V83, P538, DOI 10.1007/BF00310033
   KALYANRAMAN UP, 1983, J NEUROPATH EXP NEUR, V42, P517, DOI 10.1097/00005072-198309000-00003
   KITAHARA M, 1985, J NEUROSURG, V63, P283, DOI 10.3171/jns.1985.63.2.0283
   KOVACS W., 1927, ZENTRALBR ALLG PATHO, V40, P518
   LEUNDA G, 1982, J NEUROSURG, V57, P563, DOI 10.3171/jns.1982.57.4.0563
   MARUBAYASHI T, 1978, J NEUROSURG, V48, P470, DOI 10.3171/jns.1978.48.3.0470
   PACKER RJ, 1983, ANN NEUROL, V14, P177, DOI 10.1002/ana.410140204
   POLMETEER FE, 1947, ARCH NEURO PSYCHIATR, V57, P593, DOI 10.1001/archneurpsyc.1947.02300280087005
   REIFENBERGER G, 1991, IMMUNHISTOCHEMIE TUM, P28
   Russell DS, 1989, PATHOLOGY TUMOURS NE, P219
   STRANGE P, 1982, ACTA NEUROCHIR, V62, P219, DOI 10.1007/BF01403627
   TOKURIKI Y, 1986, ACTA NEUROCHIR, V79, P67, DOI 10.1007/BF01407447
   ZULCH KJ, 1986, BRAIN TUMORS THEIR B, P307
NR 30
TC 29
Z9 29
U1 0
U2 0
PU AMER ASSOC NEUROLOGICAL SURGEONS
PI CHARLOTTESVILLE
PA UNIV VIRGINIA, 1224 WEST MAIN ST, STE 450, CHARLOTTESVILLE, VA 22903
SN 0022-3085
J9 J NEUROSURG
JI J. Neurosurg.
PD JUN
PY 1996
VL 84
IS 6
BP 1062
EP 1066
DI 10.3171/jns.1996.84.6.1062
PG 5
WC Clinical Neurology; Surgery
WE Science Citation Index Expanded (SCI-EXPANDED)
SC Neurosciences & Neurology; Surgery
GA UM587
UT WOS:A1996UM58700024
PM 8847574
DA 2023-08-27
ER

PT J
AU Dwarakanath, S
   Suri, A
   Sharma, BS
   Mehta, VS
AF Dwarakanath, Srinivas
   Suri, Ashish
   Sharma, Bhavani Shanker
   Mehta, Veer Singh
TI Intracranial hemangloblastomas: An institutional experience
SO NEUROLOGY INDIA
LA English
DT Article
DE hemangioblastomas; intracranial
ID POSTERIOR-FOSSA HEMANGIOBLASTOMAS; GAMMA-KNIFE RADIOSURGERY;
   CENTRAL-NERVOUS-SYSTEM; SURGICAL-MANAGEMENT; DISEASE
AB Background and Aims: We present our Institutional experience with intracranial hemangioblastomas. Settings and Design: A retrospective study. Materials and Methods: This study included all patients of intracranial hemangioblastomas admitted in our institution over a period of 11 years from January 1992 through June 2003. Results: There were a total of 69 patients (45 males and 24 females). The average age at presentation was 34.5 years. The tumor was located in the cerebellar hemispheres, vermian and brainstem regions in 42 (60%) patients, 19 (28%) patients and 8 (12%) patients, respectively. Hydrocephalus was seen in 48 (69%) patients. Thirty-three patients underwent CSF diversion procedures prior to surgery on the tumor. All except one underwent definitive surgery. The mortality was 8 (11%). Sixty eight patients underwent surgery on the tumor. The follow-up ranged from 1 month to 11 years. Fifteen patients developed recurrent lesions. Conclusion: Lifelong surveillance is necessary in cases with hemangioblastomas to identify recurrences especially in those patients having VHL syndrome.
C1 All India Inst Med Sci, Dept Neurosurg, Ctr Neurosci, New Delhi 110029, India.
C3 All India Institute of Medical Sciences (AIIMS) New Delhi
RP Sharma, BS (通讯作者)，All India Inst Med Sci, Dept Neurosurg, Ctr Neurosci, New Delhi 110029, India.
EM sharmabs@yahoo.com
CR BOUGHEY AM, 1990, J NEUROL NEUROSUR PS, V53, P644, DOI 10.1136/jnnp.53.8.644
   CONSTANS JP, 1986, SURG NEUROL, V25, P269, DOI 10.1016/0090-3019(86)90238-7
   Conway JE, 2001, NEUROSURGERY, V48, P55, DOI 10.1097/00006123-200101000-00009
   DELAMONTE SM, 1989, NEUROSURGERY, V25, P695, DOI 10.1227/00006123-198911000-00002
   ELSTER AD, 1988, J COMPUT ASSIST TOMO, V12, P736, DOI 10.1097/00004728-198809010-00003
   JEFFREYS R, 1975, J NEUROL NEUROSUR PS, V38, P105, DOI 10.1136/jnnp.38.2.105
   JULOW J, 1994, ACTA NEUROCHIR, V128, P109, DOI 10.1007/BF01400659
   LONDRINI S, 1991, J NEUROSURG SCI, V35, P179
   MELMON KL, 1964, AM J MED, V36, P595, DOI 10.1016/0002-9343(64)90107-X
   MONDKAR VP, 1967, BRIT J SURG, V54, P45, DOI 10.1002/bjs.1800540112
   Niemela M, 1996, J NEUROSURG, V85, P591, DOI 10.3171/jns.1996.85.4.0591
   OBRADOR S, 1977, SURG NEUROL, V7, P79
   PALMER JJ, 1973, ACTA NEUROCHIR, V27, P125, DOI 10.1007/BF01401877
   Pan L, 1998, STEREOT FUNCT NEUROS, V70, P179, DOI 10.1159/000056420
   RENGACHARY SS, 1996, NEUROSURGERY, V1, P1205
   RESCHE F, 1985, NEUROCHIRURGIE, V31, P91
   SYMON L, 1993, ACTA NEUROCHIR, V120, P103, DOI 10.1007/BF02112026
   Weil RJ, 2003, J NEUROSURG, V98, P95, DOI 10.3171/jns.2003.98.1.0095
NR 18
TC 17
Z9 20
U1 0
U2 2
PU MEDKNOW PUBLICATIONS & MEDIA PVT LTD
PI MUMBAI
PA B-9, KANARA BUSINESS CENTRE, OFF LINK RD, GHAKTOPAR-E, MUMBAI, 400075,
   INDIA
SN 0028-3886
EI 1998-4022
J9 NEUROL INDIA
JI Neurol. India
PD SEP
PY 2006
VL 54
IS 3
BP 276
EP 278
PG 3
WC Neurosciences
WE Science Citation Index Expanded (SCI-EXPANDED)
SC Neurosciences & Neurology
GA 085TY
UT WOS:000240628500014
PM 16936388
DA 2023-08-27
ER

PT J
AU Araki, K
   Takeuchi, R
   Katada, F
   Fukutake, T
AF Araki, Kunihiko
   Takeuchi, Ryoko
   Katada, Fumiaki
   Fukutake, Toshio
TI Rotatory Vertigo Caused by a Small Hemorrhage in the Superior Temporal
   Gyrus
SO INTERNAL MEDICINE
LA English
DT Article
DE rotatory vertigo; superior temporal gyrus; vestibular cortex
ID ROTATIONAL VERTIGO; VESTIBULAR CORTEX; REPRESENTATION; STIMULATION;
   STROKE
AB Rotatory vertigo is known to have not only peripheral causes, e.g., Meniere's disease, vestibular neuritis, and benign paroxysmal positional vertigo, but also central causes, e.g., stroke, hemorrhage, and tumor. In most cases, central rotatory vertigo is caused by a lesion in the brainstem or cerebellum, but rare cases with a cerebral lesion have also been reported. We herin describe a unique case with acute rotatory vertigo following a small hemorrhage in the left superior temporal gyrus, which probably led to a dysfunction of the visualvestibular system.
C1 [Araki, Kunihiko; Takeuchi, Ryoko; Katada, Fumiaki; Fukutake, Toshio] Kameda Med Ctr, Dept Neurol, Kamogawa, Chiba, Japan.
RP Araki, K (通讯作者)，Kameda Med Ctr, Dept Neurol, Kamogawa, Chiba, Japan.
EM kunihiko_araki@hotmail.com
OI Katada, Fumiaki/0009-0007-6166-1901
CR Ahn BY, 2010, J NEUROL, V257, P1570, DOI 10.1007/s00415-010-5547-y
   Boiten J, 2003, J NEUROL NEUROSUR PS, V74, P388, DOI 10.1136/jnnp.74.3.388
   BOTTINI G, 1994, EXP BRAIN RES, V99, P164
   Brandt T, 1999, ANN NY ACAD SCI, V871, P293, DOI 10.1111/j.1749-6632.1999.tb09193.x
   BRANDT T, 1995, NEUROLOGY, V45, P42, DOI 10.1212/WNL.45.1.42
   BRANDT T, 1994, ANN NEUROL, V35, P403, DOI 10.1002/ana.410350406
   Debette S, 2003, CEREBROVASC DIS, V16, P97, DOI 10.1159/000070124
   Dieterich M, 2015, NEUROLOGY, V84, P1680, DOI 10.1212/WNL.0000000000001501
   Eguchi S, 2019, J NEUROL, V266, P1852, DOI 10.1007/s00415-019-09342-9
   FRIBERG L, 1985, BRAIN, V108, P609, DOI 10.1093/brain/108.3.609
   Fukutake T, 2000, CLIN NEUROL NEUROSUR, V102, P246, DOI 10.1016/S0303-8467(00)00107-4
   Ishiyama G, 2011, OTOLARYNG CLIN N AM, V44, P415, DOI 10.1016/j.otc.2011.01.012
   Kahane P, 2003, ANN NEUROL, V54, P615, DOI 10.1002/ana.10726
   Kim HA, 2012, J NEUROL SCI, V321, P17, DOI 10.1016/j.jns.2012.07.055
   Naganuma M, 2006, J NEUROL SCI, V246, P159, DOI 10.1016/j.jns.2006.02.012
   PENFIELD W, 1957, Ann Otol Rhinol Laryngol, V66, P691
   Schneider JP, 2006, J NEUROL, V253, P253, DOI 10.1007/s00415-005-0935-4
   Ventre-Dominey J, 2005, ANN NY ACAD SCI, V1039, P494, DOI 10.1196/annals.1325.052
   Vitte E, 1996, EXP BRAIN RES, V112, P523
   von Brevern M, 2014, J NEUROL SCI, V339, P153, DOI 10.1016/j.jns.2014.02.005
NR 20
TC 0
Z9 0
U1 0
U2 1
PU JAPAN SOC INTERNAL MEDICINE
PI TOKYO
PA 34-3 3-CHOME HONGO BUNKYO-KU, TOKYO, 113, JAPAN
SN 0918-2918
EI 1349-7235
J9 INTERNAL MED
JI Intern. Med.
PY 2020
VL 59
IS 23
BP 3067
EP 3069
DI 10.2169/internalmedicine.5112-20
PG 3
WC Medicine, General & Internal
WE Science Citation Index Expanded (SCI-EXPANDED)
SC General & Internal Medicine
GA PB8SO
UT WOS:000596584400017
PM 32759590
OA Green Published, gold
DA 2023-08-27
ER

PT J
AU McCoy, MK
   Ruhn, KA
   Martinez, TN
   McAlpine, FE
   Blesch, A
   Tansey, MG
AF McCoy, Melissa K.
   Ruhn, Kelly A.
   Martinez, Terina N.
   McAlpine, Fiona E.
   Blesch, Armin
   Tansey, Malu G.
TI Intranigral lentiviral delivery of dominant-negative TNF attenuates
   neurodegeneration and behavioral deficits in hemiparkinsonian rats
SO MOLECULAR THERAPY
LA English
DT Article
ID NECROSIS-FACTOR-ALPHA; DOPAMINERGIC-NEURONS; PARKINSONS-DISEASE;
   GENE-TRANSFER; INHIBITION; ACTIVATION; RECEPTORS; MIDBRAIN; VECTORS;
   SYSTEM
AB Neuroinflammatory processes have been implicated in the progressive loss of ventral midbrain dopaminergic (DA) neurons that give rise to Parkinson's disease (PD), a late-onset movement disorder that affects 2% of the population over the age of 70 years. We have shown earlier, in two rat models of PD, that inhibition of the proinflammatory cytokine tumor necrosis factor (TNF) through nigral infusion of dominant-negative (DN-TNF) protein (XENP345) attenuates DA neuron loss. The objectives of this study were to develop a constitutive lentiviral vector encoding dominate-negative TNF, and to determine whether a gene therapy approach to deliver DN-TNF directly into the rodent substantia nigra could prevent or attenuate neurotoxin-induced DA neuron loss and associated behavioral deficits. Here we demonstrate that a single injection of lentivirus-expressing DN-TNF into rat substantia nigra, administered concomitant with a striatal 6-hydroxydopamine lesion, results in sufficiently high expression of inhibitor in vivo to attenuate both DA neuron loss and behavioral deficits resulting from striatal dopamine depletion. Our findings demonstrate the feasibility and efficacy of dominant-negative TNF gene transfer as a novel neuroprotective strategy to prevent or delay nigrostriatal pathway degeneration. This strategy holds the potential for therapeutic application in the treatment of PD.
C1 [McCoy, Melissa K.; Ruhn, Kelly A.; Martinez, Terina N.; McAlpine, Fiona E.; Tansey, Malu G.] Univ Texas SW Med Ctr Dallas, Dept Physiol, Dallas, TX 75390 USA.
   [Blesch, Armin] Univ Calif San Diego, Dept Neurosci, La Jolla, CA 92093 USA.
C3 University of Texas System; University of Texas Southwestern Medical
   Center Dallas; University of California System; University of California
   San Diego
RP Tansey, MG (通讯作者)，Univ Texas SW Med Ctr Dallas, Dept Physiol, 5323 Harry Hines Blvd,9040, Dallas, TX 75390 USA.
EM malu.tansey@utsouthwestern.edu
OI Blesch, Armin/0000-0003-1133-1174; McCoy, Melissa/0009-0008-2186-9158
FU The Michael J. Fox Foundation for Parkinson's Research; National
   Institutes of Health NINDS [1R01NS049433]
FX We thank Barry Botterman [University of Texas (UT) Southwestern] and
   Keith Tansey (UT Southwestern) for permitting us the use of their
   surgical suite. We thank Jonathan Zalevsky and David Szymkowski (Xencor,
   Monrovia, CA) for providing plasmids with DN-TNF sequences. The authors
   declare no conflict of interests. Funding support for this work was from
   The Michael J. Fox Foundation for Parkinson's Research and the National
   Institutes of Health NINDS 1R01NS049433 (to M. G. T.).
CR AGGARWAL BB, 2000, CYTOKINE REFERENCE, P414
   Bensadoun JC, 2000, EXP NEUROL, V164, P15, DOI 10.1006/exnr.2000.7409
   Chen HL, 2003, ARCH NEUROL-CHICAGO, V60, P1059, DOI 10.1001/archneur.60.8.1059
   CHOI HK, 1991, BRAIN RES, V552, P67, DOI 10.1016/0006-8993(91)90661-E
   Dowd E, 2005, EUR J NEUROSCI, V22, P2587, DOI 10.1111/j.1460-9568.2005.04414.x
   Georgievska B, 2004, J NEUROSCI, V24, P6437, DOI 10.1523/JNEUROSCI.1122-04.2004
   Georgievska B, 2002, NEUROREPORT, V13, P75, DOI 10.1097/00001756-200201210-00019
   GERMAN DC, 1993, J COMP NEUROL, V331, P297, DOI 10.1002/cne.903310302
   HOHMANN HP, 1990, J BIOL CHEM, V265, P15183
   Kirik D, 1998, EXP NEUROL, V152, P259, DOI 10.1006/exnr.1998.6848
   Liu B, 2000, J PHARMACOL EXP THER, V293, P607
   Mccoy MK, 2006, J NEUROSCI, V26, P9365, DOI 10.1523/JNEUROSCI.1504-06.2006
   McGeer PL, 2004, PARKINSONISM RELAT D, V10, pS3, DOI 10.1016/j.parkreldis.2004.01.005
   MOGI M, 1994, NEUROSCI LETT, V165, P208, DOI 10.1016/0304-3940(94)90746-3
   Mogi M, 1999, NEUROSCI LETT, V268, P101, DOI 10.1016/S0304-3940(99)00388-2
   Pfeifer A, 2002, P NATL ACAD SCI USA, V99, P2140, DOI 10.1073/pnas.251682798
   Rosenblad C, 2000, MOL CELL NEUROSCI, V15, P199, DOI 10.1006/mcne.1999.0817
   Scheinfeld N, 2004, J Dermatolog Treat, V15, P280
   Sriram K, 2002, FASEB J, V16, P1474, DOI 10.1096/fj.02-0216fje
   Steed PM, 2003, SCIENCE, V301, P1895, DOI 10.1126/science.1081297
   Stellwagen D, 2006, NATURE, V440, P1054, DOI 10.1038/nature04671
   Tansey MG, 2007, EXP NEUROL, V208, P1, DOI 10.1016/j.expneurol.2007.07.004
   Taylor L, 2006, J NEUROSCI, V26, P9713, DOI 10.1523/JNEUROSCI.0734-06.2006
   Tweedie D, 2007, CURR ALZHEIMER RES, V4, P378, DOI 10.2174/156720507781788873
   vanOosten BW, 1996, NEUROLOGY, V47, P1531, DOI 10.1212/WNL.47.6.1531
   WEST MJ, 1991, ANAT RECORD, V231, P482, DOI 10.1002/ar.1092310411
   Whitton PS, 2007, BRIT J PHARMACOL, V150, P963, DOI 10.1038/sj.bjp.0707167
   WILLIAM H, 2001, ARTHRITIS RHEUM, V44, P1977
   Woodlee MT, 2005, EXP NEUROL, V191, P310, DOI 10.1016/j.expneurol.2004.09.005
   Zalevsky J, 2007, J IMMUNOL, V179, P1872, DOI 10.4049/jimmunol.179.3.1872
NR 30
TC 96
Z9 100
U1 1
U2 2
PU CELL PRESS
PI CAMBRIDGE
PA 50 HAMPSHIRE ST, FLOOR 5, CAMBRIDGE, MA 02139 USA
SN 1525-0016
EI 1525-0024
J9 MOL THER
JI Mol. Ther.
PD SEP
PY 2008
VL 16
IS 9
BP 1572
EP 1579
DI 10.1038/mt.2008.146
PG 8
WC Biotechnology & Applied Microbiology; Genetics & Heredity; Medicine,
   Research & Experimental
WE Science Citation Index Expanded (SCI-EXPANDED)
SC Biotechnology & Applied Microbiology; Genetics & Heredity; Research &
   Experimental Medicine
GA 342KG
UT WOS:000258782400010
PM 18628756
OA hybrid, Green Accepted
DA 2023-08-27
ER

PT J
AU Da-Veiga, MA
   Coppieters, N
   Lombard, A
   Rogister, B
   Neirinckx, V
   Piette, C
AF Da-Veiga, Marc-Antoine
   Coppieters, Natacha
   Lombard, Arnaud
   Rogister, Bernard
   Neirinckx, Virginie
   Piette, Caroline
TI Comprehensive profiling of stem-like features in pediatric glioma cell
   cultures and their relation to the subventricular zone
SO ACTA NEUROPATHOLOGICA COMMUNICATIONS
LA English
DT Article
DE Children; Diffuse infiltrating pontine glioma; Diffuse midline glioma;
   Glioblastoma; Glioma stem cells; Histone; High-grade glioma; Pediatric;
   Slow-cycling cells; Subventricular zone
ID INITIATING CELLS; GLIOBLASTOMA; RESISTANCE; INVASION; GROWTH
AB Pediatric high-grade gliomas (pHGG) are brain tumors occurring in children and adolescents associated with a dismal prognosis despite existing treatments. Therapeutic failure in both adult and pHGG has been partially imputed to glioma stem cells (GSC), a subset of cancer cells endowed with stem-like cell potential and malignant, invasive, adaptative, and treatment-resistant capabilities. Whereas GSC have largely been portrayed in adult tumors, less information has been provided in pHGG. The aim of our study was to comprehensively document the stem-like capacities of seven in-use pediatric glioma cell cultures (Res259, UW479, SF188, KNS42, SF8628, HJSD-DIPG-007 and HJSD-DIPG-012) using parallel in vitro assays assessing stem cell-related protein expression, multipotency, self-renewal and proliferation/quiescence, and in vivo investigation of their tumorigenicity and invasiveness. Data obtained from in vitro experiments revealed glioma subtype-dependent expression of stem cell-related markers and varying abilities for differentiation, self-renewal, and proliferation/quiescence. Among tested cultures, DMG H3-K27 altered cultures displayed a particular pattern of stem-like markers expression and a higher fraction of cells with self-renewal potential. Four cultures displaying distinctive stem-like profiles were further tested for their ability to initiate tumors and invade the brain tissue in mouse orthotopic xenografts. The selected cell cultures all showed a great tumor formation capacity, but only DMG H3-K27 altered cells demonstrated a highly infiltrative phenotype. Interestingly, we detected DMG H3-K27 altered cells relocated in the subventricular zone (SVZ), which has been previously described as a neurogenic area, but also a potential niche for brain tumor cells. Finally, we observed an SVZ-induced phenotypic modulation of the glioma cells, as evidenced by their increased proliferation rate. In conclusion, this study recapitulated a systematic stem-like profiling of various pediatric glioma cell cultures and call to a deeper characterization of DMG H3-K27 altered cells nested in the SVZ.
C1 [Da-Veiga, Marc-Antoine; Coppieters, Natacha; Lombard, Arnaud; Rogister, Bernard; Neirinckx, Virginie; Piette, Caroline] Univ Liege, GIGA Inst, Lab Nervous Syst Dis & Therapy, GIGA Neurosci, Liege, Belgium.
   [Lombard, Arnaud] CHU Liege, Dept Neurosurg, Liege, Belgium.
   [Rogister, Bernard] CHU Liege, Dept Neurol, Liege, Belgium.
   [Piette, Caroline] CHU Liege, Dept Pediat, Div Hematol Oncol, Liege, Belgium.
C3 University of Liege; University of Liege; University of Liege;
   University of Liege
RP Piette, C (通讯作者)，Univ Liege, GIGA Inst, Lab Nervous Syst Dis & Therapy, GIGA Neurosci, Liege, Belgium.; Piette, C (通讯作者)，CHU Liege, Dept Pediat, Div Hematol Oncol, Liege, Belgium.
EM caroline.piette@chuliege.be
CR Abou-Antoun TJ, 2017, NEUROTHERAPEUTICS, V14, P372, DOI 10.1007/s13311-017-0524-0
   Al Mamun M, 2020, J MOL CELL BIOL, V12, P85, DOI 10.1093/jmcb/mjy080
   Antonica F, 2022, NAT COMMUN, V13, DOI 10.1038/s41467-022-32448-0
   Aulestia FJ, 2018, SCI REP-UK, V8, DOI 10.1038/s41598-018-28157-8
   Ayob AZ, 2018, J BIOMED SCI, V25, DOI 10.1186/s12929-018-0426-4
   Basu S, 2022, SEMIN CANCER BIOL, V78, P90, DOI 10.1016/j.semcancer.2021.04.021
   Bjerke L, 2013, CANCER DISCOV, V3, P512, DOI 10.1158/2159-8290.CD-12-0426
   Bobola MS, 2005, CLIN CANCER RES, V11, P2747, DOI 10.1158/1078-0432.CCR-04-2045
   Campos B, 2014, J PATHOL, V234, P23, DOI 10.1002/path.4366
   Caretti V, 2014, ACTA NEUROPATHOL, V128, P605, DOI 10.1007/s00401-014-1307-x
   Chatwin HV, 2021, FEBS J, V288, P6127, DOI 10.1111/febs.15739
   Chen CCL, 2020, CELL, V183, P1617, DOI 10.1016/j.cell.2020.11.012
   Chen J, 2012, NATURE, V488, P522, DOI 10.1038/nature11287
   da Hora CC, 2019, CELLS-BASEL, V8, DOI 10.3390/cells8101177
   Da-Veiga MA, 2022, CANCERS, V14, DOI 10.3390/cancers14092296
   Deleyrolle LP, 2011, BRAIN, V134, P1331, DOI 10.1093/brain/awr081
   Filbin MG, 2018, SCIENCE, V360, P331, DOI 10.1126/science.aao4750
   Friedman GK, 2013, FRONT ONCOL, V3, DOI 10.3389/fonc.2013.00028
   Goffart N, 2017, NEURO-ONCOLOGY, V19, P66, DOI 10.1093/neuonc/now136
   Goffart N, 2015, NEURO-ONCOLOGY, V17, P81, DOI 10.1093/neuonc/nou144
   Harpaz N, 2022, MOL CELL, V82, P2696, DOI 10.1016/j.molcel.2022.05.023
   Hoang-Minh LB, 2018, EMBO J, V37, DOI 10.15252/embj.201798772
   Hoffman M, 2019, CANCER RES, V79, P2111, DOI 10.1158/0008-5472.CAN-18-3441
   Hu YF, 2009, J IMMUNOL METHODS, V347, P70, DOI 10.1016/j.jim.2009.06.008
   Ishii A, 2016, PLOS ONE, V11, DOI 10.1371/journal.pone.0147366
   Jansen MHA, 2016, MOL CANCER THER, V15, P2166, DOI 10.1158/1535-7163.MCT-15-0558
   Jiao Y, 2022, CHILD NERV SYST, V38, P1469, DOI 10.1007/s00381-022-05522-7
   Kroonen J, 2011, INT J CANCER, V129, P574, DOI 10.1002/ijc.25709
   Lim DA, 2007, NEURO-ONCOLOGY, V9, P424, DOI 10.1215/15228517-2007-023
   Lombard A, 2021, FRONT ONCOL, V10, DOI 10.3389/fonc.2020.614930
   Louis DN, 2021, NEURO-ONCOLOGY, V23, P1231, DOI 10.1093/neuonc/noab106
   Mackay A, 2017, CANCER CELL, V32, P520, DOI 10.1016/j.ccell.2017.08.017
   Meel MH, 2017, EXP CELL RES, V360, P397, DOI 10.1016/j.yexcr.2017.09.032
   Mistry AM, 2020, J NEUROSURG-PEDIATR, V26, P288, DOI 10.3171/2020.3.PEDS19593
   Mistry AM, 2017, J NEURO-ONCOL, V132, P341, DOI 10.1007/s11060-017-2374-3
   Molofsky AV, 2004, CURR OPIN CELL BIOL, V16, P700, DOI 10.1016/j.ceb.2004.09.004
   O'Brien CA, 2010, CLIN CANCER RES, V16, P3113, DOI 10.1158/1078-0432.CCR-09-2824
   Ostrom QT, 2014, NEURO-ONCOLOGY, V16, P1, DOI [10.1093/neuonc/nov189, 10.1093/neuonc/nou327, 10.1093/neuonc/nou223]
   Osuka S, 2017, J CLIN INVEST, V127, P415, DOI 10.1172/JCI89587
   Pajovic S, 2020, NAT COMMUN, V11, DOI 10.1038/s41467-020-19972-7
   Patel AP, 2014, SCIENCE, V344, P1396, DOI 10.1126/science.1254257
   Prager BC, 2020, TRENDS CANCER, V6, P223, DOI 10.1016/j.trecan.2020.01.009
   Qin EY, 2017, CELL, V170, P845, DOI 10.1016/j.cell.2017.07.016
   Rakotomalala A, 2021, CANCERS, V13, DOI 10.3390/cancers13215551
   Ribeiro FF, 2021, ADV EXP MED BIOL, V1331, P77, DOI 10.1007/978-3-030-74046-7_7
   Tomer R, 2014, NAT PROTOC, V9, P1682, DOI 10.1038/nprot.2014.123
   Vanden Bempt I, 2021, GENE CHROMOSOME CANC, V60, P239, DOI 10.1002/gcc.22923
   Wang DS, 2015, NATURE, V517, P81, DOI 10.1038/nature13851
   Xie XP, 2022, DEV CELL, V57, P32, DOI 10.1016/j.devcel.2021.12.007
   Zakaria N, 2015, BMC CANCER, V15, DOI 10.1186/s12885-015-1086-3
NR 50
TC 0
Z9 0
U1 0
U2 0
PU BMC
PI LONDON
PA CAMPUS, 4 CRINAN ST, LONDON N1 9XW, ENGLAND
SN 2051-5960
J9 ACTA NEUROPATHOL COM
JI Acta Neuropathol. Commun.
PD JUN 16
PY 2023
VL 11
IS 1
AR 96
DI 10.1186/s40478-023-01586-x
PG 16
WC Neurosciences
WE Science Citation Index Expanded (SCI-EXPANDED)
SC Neurosciences & Neurology
GA J2LY0
UT WOS:001007988500001
PM 37328883
OA Green Published, gold
DA 2023-08-27
ER

PT J
AU Boschi, A
   Lastrucci, G
   Pisano, A
   Becattini, E
   Buccoliero, A
   Della Puppa, A
AF Boschi, Andrea
   Lastrucci, Giancarlo
   Pisano, Antonio
   Becattini, Eleonora
   Buccoliero, Annamaria
   Della Puppa, Alessandro
TI 5-aminolevulinic acid and sodium fluorescein in IV ventricle ependymoma
   surgery: preliminary experience comparing the two techniques
SO NEUROLOGICAL SCIENCES
LA English
DT Article
DE IV ventricle ependymoma; 5-ala; Fluorescence-guided neurosurgery; Sodium
   fluorescein
ID GUIDED RESECTION; TUMOR SURGERY
AB Purpose The aim of this study is to compare the use of 5-aminolevulinic acid (5-ALA) and sodium fluorescein (SF) in IV ventricular ependymoma (IVEP) surgical resection. Methods In this retrospective study, six patients with IVEP were enrolled. Gender ratio 2:1 male to female, with mean age 38.9 years old. A 5-ALA oral dose of 20 mg/kg and a SF intravenous dose of 2 mg/kg were administered. Telo-velar approach, operative microscope, and intraoperative monitoring were used in all the operations. We retrospectively compared the two fluorescence techniques at four steps during the surgical procedure: step 1: exposure of the tumor; step 2: dissection of the lesion from the cerebellum; step 3: assessment of the tumor borders and differentiation from normal tissue at the base of implants; and step 4: evaluation of possible residual tissue in the surgical cavity. Results At the first step, the ependymomas resulted well delineated by both fluorescent agents. In this step, 5-ALA was particularly helpful in the case of recurrent ependymoma. At step 2, 5-ALA provided a better identification of the ependymoma boundaries and distinction from cerebellum hemispheres than SF. In steps 3 and 4, SF was really helpful to detect tumor tissue. Conclusion According to our experience, fluorescence-guided surgery of IVEP with 5-ALA and SF is useful to maximize surgical resection with less risk of brainstem injury. Both fluorescence techniques are helpful in different steps of IVEP resection. However, further studies are needed to confirm our preliminary data.
C1 [Boschi, Andrea; Lastrucci, Giancarlo; Pisano, Antonio; Becattini, Eleonora; Della Puppa, Alessandro] Univ Florence, Careggi Univ Hosp, Dept NEUROFARBA, Neurosurg, I-50141 Florence, Italy.
   [Buccoliero, Annamaria] Anna Meyer Childrens Univ Hosp, Pathol Unit, I-50139 Florence, Italy.
C3 University of Florence; Azienda Ospedaliero Universitaria Careggi;
   University of Florence; Azienda Ospedaliera Universitaria (AOU) MEYER
RP Boschi, A (通讯作者)，Univ Florence, Careggi Univ Hosp, Dept NEUROFARBA, Neurosurg, I-50141 Florence, Italy.
EM a.boschi.md@gmail.com
RI Becattini, Eleonora/GSD-6760-2022; BOSCHI, ANDREA/IWE-4407-2023
OI Becattini, Eleonora/0000-0001-7041-0353; Lastrucci,
   Giancarlo/0000-0002-1680-026X
CR Acerbi F, 2017, WORLD NEUROSURG, V108, P603, DOI 10.1016/j.wneu.2017.09.061
   Garcia LMB, 2015, OPER NEUROSURG, V11, pE364, DOI 10.1227/NEU.0000000000000682
   Boschi A, 2019, J NEUROSURG SCI, V63, P661, DOI 10.23736/S0390-5616.19.04766-0
   Cavallo C, 2018, J NEUROSURG SCI, V62, P690, DOI 10.23736/S0390-5616.18.04480-6
   Della Puppa A, 2019, WORLD NEUROSURG, V122, pE856, DOI 10.1016/j.wneu.2018.10.163
   Della Puppa A, 2015, NEUROL SCI, V36, P797, DOI 10.1007/s10072-014-1901-7
   Fako J, 2019, FRONT SURG, V6, DOI 10.3389/fsurg.2019.00049
   Hebeda KM, 1998, ACTA NEUROCHIR, V140, P503, DOI 10.1007/s007010050132
   Inoue T, 2013, NEUROSURGERY, V72, P159, DOI 10.1227/NEU.0b013e31827bc7a3
   Millesi M, 2014, NEUROSURG FOCUS, V36, DOI 10.3171/2013.12.FOCUS13485
   Navarro-Bonnet J, 2019, J NEUROSURG SCI, V63, P633, DOI 10.23736/S0390-5616.19.04745-3
   Stummer W, 2017, NEUROSURG CLIN N AM, V28, P569, DOI 10.1016/j.nec.2017.05.009
   Sun Z., 2017, TRANSL NEUROSCI CLIN, V3, P123, DOI [10.18679/CN11-6030/R.2017.021, DOI 10.18679/CN11-6030/R.2017.021]
   Wainwright JV, 2019, J NEURO-ONCOL, V141, P575, DOI 10.1007/s11060-018-03080-0
NR 14
TC 0
Z9 0
U1 0
U2 0
PU SPRINGER-VERLAG ITALIA SRL
PI MILAN
PA VIA DECEMBRIO, 28, MILAN, 20137, ITALY
SN 1590-1874
EI 1590-3478
J9 NEUROL SCI
JI Neurol. Sci.
PD AUG
PY 2022
VL 43
IS 8
BP 5075
EP 5082
DI 10.1007/s10072-022-06012-z
EA MAR 2022
PG 8
WC Clinical Neurology; Neurosciences
WE Science Citation Index Expanded (SCI-EXPANDED)
SC Neurosciences & Neurology
GA 3M9OY
UT WOS:000773181100001
PM 35334013
OA hybrid, Green Published
DA 2023-08-27
ER

PT J
AU Kim, HA
   Lee, H
   Yi, HA
   Baloh, RW
AF Kim, Hyun-Ah
   Lee, Hyung
   Yi, Hyon-Ah
   Baloh, Robert W.
TI Unusual caloric responses in a patient with a fourth ventricular
   ependymoma
SO NEUROLOGICAL SCIENCES
LA English
DT Article
DE Premature caloric reversal; Perverted nystagmus; Central caloric
   findings
ID FRIEDREICHS ATAXIA; NYSTAGMUS
AB The caloric test is probably the most widely used clinical test of vestibular function. A unilateral decrease in response to cold and warm water reliably indicates a unilateral peripheral vestibular lesion. Central signs on caloric testing are less common but important to recognize because they are often associated with lesions of the brainstem. We describe a patient with a tumor originating in the floor of the fourth ventricle who presented with premature reversal after cold stimulation on one side and perverted nystagmus after cold stimulation of the other side.
C1 [Kim, Hyun-Ah; Lee, Hyung; Yi, Hyon-Ah] Keimyung Univ, Dept Neurol, Sch Med, Taegu 700712, South Korea.
   [Kim, Hyun-Ah; Lee, Hyung; Yi, Hyon-Ah] Keimyung Univ, Brain Res Inst, Sch Med, Taegu 700712, South Korea.
   [Baloh, Robert W.] UCLA Sch Med, Dept Neurol, Los Angeles, CA USA.
C3 Keimyung University; Keimyung University; University of California
   System; University of California Los Angeles; University of California
   Los Angeles Medical Center; David Geffen School of Medicine at UCLA
RP Lee, H (通讯作者)，Keimyung Univ, Dept Neurol, Sch Med, 194 Dongsan Dong, Taegu 700712, South Korea.
EM hlee@dsmc.or.kr
CR Aoki S, 2007, ACTA OTO-LARYNGOL, V127, P1142, DOI 10.1080/00016480701230902
   Aw ST, 1998, ACTA OTO-LARYNGOL, V118, P618
   BARBER HO, 1986, OTOLARYNG HEAD NECK, V95, P574, DOI 10.1177/019459988609500509
   Ell J, J NEUROL NEUROSURG P, V47, P26
   FREDRICKSON JM, 1964, ARCHIV OTOLARYNGOL, V80, P521
   Honrubia V, 2001, CLIN NEUROPHYSIOL, P152
   KUMAR A, 1993, LARYNGOSCOPE, V103, P1205
   MONDAY LA, 1978, CAN J NEUROL SCI, V5, P71, DOI 10.1017/S031716710002480X
   SILLS AW, 1978, BIOL CYBERN, V30, P209, DOI 10.1007/BF00361042
NR 9
TC 0
Z9 0
U1 0
U2 0
PU SPRINGER
PI NEW YORK
PA 233 SPRING ST, NEW YORK, NY 10013 USA
SN 1590-1874
J9 NEUROL SCI
JI Neurol. Sci.
PD APR
PY 2012
VL 33
IS 2
BP 383
EP 385
DI 10.1007/s10072-011-0713-2
PG 3
WC Clinical Neurology; Neurosciences
WE Science Citation Index Expanded (SCI-EXPANDED)
SC Neurosciences & Neurology
GA 944ZK
UT WOS:000304242100030
PM 21800077
DA 2023-08-27
ER

PT J
AU de Pontual, L
   Kettaneh, D
   Gordon, CT
   Oufadem, M
   Boddaert, N
   Lees, M
   Balu, L
   Lachassinne, E
   Petros, A
   Mollet, J
   Wilson, LC
   Munnich, A
   Brugiere, L
   Delattre, O
   Vekemans, M
   Etchevers, H
   Lyonnet, S
   Janoueix-Lerosey, I
   Amiel, J
AF de Pontual, Loic
   Kettaneh, Dania
   Gordon, Christopher T.
   Oufadem, Myriam
   Boddaert, Nathalie
   Lees, Melissa
   Balu, Laurent
   Lachassinne, Eric
   Petros, Andy
   Mollet, Julie
   Wilson, Louise C.
   Munnich, Arnold
   Brugiere, Laurence
   Delattre, Olivier
   Vekemans, Michel
   Etchevers, Heather
   Lyonnet, Stanislas
   Janoueix-Lerosey, Isabelle
   Amiel, Jeanne
TI Germline Gain-of-Function Mutations of ALK Disrupt Central Nervous
   System Development
SO HUMAN MUTATION
LA English
DT Article
DE ALK; neuroblastoma; NB; neurodevelopment; syndrome with cancer
ID ANAPLASTIC LYMPHOMA KINASE; RECEPTOR TYROSINE KINASE; ACTIVATING
   MUTATIONS; RET PROTOONCOGENE; COSTELLO-SYNDROME; CROUZON-SYNDROME;
   NEUROBLASTOMA; GENE; TUMORS; PATHOGENESIS
AB Neuroblastoma (NB) is a frequent embryonal tumor of sympathetic ganglia and adrenals with extremely variable outcome. Recently, somatic amplification and gain-of-function mutations of the anaplastic lymphoma receptor tyrosine kinase (ALK) gene, either somatic or germline, were identified in a significant proportion of NB cases. Here we report a novel syndromic presentation associating congenital NB with severe encephalopathy and abnormal shape of the brainstem on brain MRI in two unrelated sporadic cases harboring de novo, germline, heterozygous ALK gene mutations. Both mutations are gain-of-function mutations that have been reported in NB and NB cell lines. These observations further illustrate the role of oncogenes in both tumour predisposition and normal development, and shed light on the pleiotropic and activity-dependent role of ALK in humans. More generally, missing germline mutations relative to the spectrum of somatic mutations reported for a given oncogene may be a reflection of severe effects during embryonic development, and may prompt mutation screening in patients with extreme phenotypes. Hum Mutat 32:272-276, 2011. (C) 2011 Wiley-Liss, Inc.
C1 [Munnich, Arnold; Vekemans, Michel; Lyonnet, Stanislas; Amiel, Jeanne] Hop Necker Enfants Malad, AP HP, Dept Genet, Fac Med, F-75743 Paris 15, France.
   [de Pontual, Loic; Kettaneh, Dania; Gordon, Christopher T.; Oufadem, Myriam; Munnich, Arnold; Vekemans, Michel; Etchevers, Heather; Lyonnet, Stanislas; Amiel, Jeanne] Univ Paris 05, INSERM, U781, Paris, France.
   [de Pontual, Loic; Lachassinne, Eric] Hop Jean Verdier, AP HP, Serv Pediat, Bondy, France.
   [Boddaert, Nathalie] Hop Necker Enfants Malad, AP HP, Serv Radiol Pediat, INSERM,U1000, F-75743 Paris 15, France.
   [Lees, Melissa; Wilson, Louise C.] Great Ormond St Hosp Sick Children, Dept Clin Genet, London WC1N 3JH, England.
   [Petros, Andy] Great Ormond St Hosp Sick Children, Paediat & Neonatal Intens Care Unit, London WC1N 3JH, England.
   [Mollet, Julie; Delattre, Olivier; Janoueix-Lerosey, Isabelle] Inst Curie, INSERM, U830, Paris, France.
   [Brugiere, Laurence] Inst Gustave Roussy, Serv Oncol Pediat, Villejuif, France.
   [Balu, Laurent] Hop Bicetre, AP HP, Serv Reanimat Pediat, Le Kremlin Bicetre, France.
C3 Assistance Publique Hopitaux Paris (APHP); Hopital Universitaire
   Paul-Brousse - APHP; UDICE-French Research Universities; Universite
   Paris Cite; Hopital Universitaire Cochin - APHP; Hopital Universitaire
   Hotel-Dieu - APHP; Hopital Universitaire Necker-Enfants Malades - APHP;
   Hopital Universitaire Saint-Louis - APHP; Institut National de la Sante
   et de la Recherche Medicale (Inserm); UDICE-French Research
   Universities; Universite Paris Cite; Assistance Publique Hopitaux Paris
   (APHP); Hopital Universitaire Jean-Verdier - APHP; Hopital Universitaire
   Paul-Brousse - APHP; UDICE-French Research Universities; Universite
   Paris Cite; Hopital Universitaire Hotel-Dieu - APHP; Assistance Publique
   Hopitaux Paris (APHP); Hopital Universitaire Paul-Brousse - APHP;
   Institut National de la Sante et de la Recherche Medicale (Inserm);
   UDICE-French Research Universities; Universite Paris Cite; Hopital
   Universitaire Cochin - APHP; Hopital Universitaire Hotel-Dieu - APHP;
   Hopital Universitaire Necker-Enfants Malades - APHP; Hopital
   Universitaire Saint-Louis - APHP; University of London; University
   College London; Great Ormond Street Hospital for Children NHS Foundation
   Trust; University of London; University College London; Great Ormond
   Street Hospital for Children NHS Foundation Trust; UDICE-French Research
   Universities; Universite Paris Cite; Universite PSL; UNICANCER; Institut
   Curie; Institut National de la Sante et de la Recherche Medicale
   (Inserm); UNICANCER; Gustave Roussy; Assistance Publique Hopitaux Paris
   (APHP); Hopital Universitaire Antoine-Beclere - APHP; Hopital
   Universitaire Bicetre - APHP; Hopital Universitaire Paul-Brousse - APHP;
   UDICE-French Research Universities; Universite Paris Cite; Hopital
   Universitaire Hotel-Dieu - APHP; Universite Paris Saclay
RP Amiel, J (通讯作者)，Hop Necker Enfants Malad, AP HP, Dept Genet, Fac Med, 149 Rue Sevres, F-75743 Paris 15, France.
EM jeanne.amiel@inserm.fr
RI Gordon, Chris/F-1267-2017; Etchevers, Heather C./B-5813-2012; boddaert,
   nathalie/GWV-2865-2022; Janoueix-Lerosey, Isabelle/G-1758-2018; amiel,
   jeanne/H-3501-2017; Lyonnet, Stanislas/H-5483-2017; amiel,
   jeanne/AGX-1124-2022
OI Gordon, Chris/0000-0002-9300-8399; Etchevers, Heather
   C./0000-0003-0201-3799; Janoueix-Lerosey, Isabelle/0000-0003-0434-3003;
   amiel, jeanne/0000-0001-5973-4728; Lyonnet,
   Stanislas/0000-0001-5426-9417; boddaert, nathalie/0000-0003-0991-7774;
   DE PONTUAL, LOIC/0000-0002-3123-0453; delattre,
   olivier/0000-0002-8730-2276
FU Agence Nationale de la Recherche (ANR); Foundation pour la Recherche
   Medicale (FRM); INCa-DHOS; Institut National du Cancer; Ligue Nationale
   contre le Cancer (Equipe labellisee); Association Hubert Gouin; Les
   Bagouz a Manon; les amis de Claire; Enfance et Sante
FX Contract grant sponsors: The Agence Nationale de la Recherche (ANR); The
   Foundation pour la Recherche Medicale (FRM); The INCa-DHOS; The Institut
   National du Cancer; The Ligue Nationale contre le Cancer (Equipe
   labellisee); The Association Hubert Gouin; Les Bagouz a Manon; les amis
   de Claire; Enfance et Sante.
CR Aoki Y, 2005, NAT GENET, V37, P1038, DOI 10.1038/ng1641
   Bachetti T, 2010, PLOS ONE, V5, DOI 10.1371/journal.pone.0013108
   Bilsland JG, 2008, NEUROPSYCHOPHARMACOL, V33, P685, DOI 10.1038/sj.npp.1301446
   Bossi RT, 2010, BIOCHEMISTRY-US, V49, P6813, DOI 10.1021/bi1005514
   BRODEUR GM, 1993, J CLIN ONCOL, V11, P1466, DOI 10.1200/JCO.1993.11.8.1466
   Chen YY, 2008, NATURE, V455, P971, DOI 10.1038/nature07399
   Chiarle R, 2008, NAT REV CANCER, V8, P11, DOI 10.1038/nrc2291
   De Brouwer S, 2010, CLIN CANCER RES, V16, P4353, DOI 10.1158/1078-0432.CCR-09-2660
   FASANO O, 1984, P NATL ACAD SCI-BIOL, V81, P4008, DOI 10.1073/pnas.81.13.4008
   George RE, 2008, NATURE, V455, P975, DOI 10.1038/nature07397
   Goriely A, 2009, NAT GENET, V41, P1247, DOI 10.1038/ng.470
   Gripp KW, 2010, AM J MED GENET A, V152A, P1161, DOI 10.1002/ajmg.a.33391
   HOFSTRA RMW, 1994, NATURE, V367, P375, DOI 10.1038/367375a0
   Hurley SP, 2006, J COMP NEUROL, V495, P202, DOI 10.1002/cne.20887
   Iwahara T, 1997, ONCOGENE, V14, P439, DOI 10.1038/sj.onc.1200849
   Janoueix-Lerosey I, 2010, ONCOGENE, V29, P1566, DOI 10.1038/onc.2009.518
   Janoueix-Lerosey I, 2008, NATURE, V455, P967, DOI 10.1038/nature07398
   Kranendijk M, 2010, SCIENCE, V330, P336, DOI 10.1126/science.1192632
   Lee CC, 2010, BIOCHEM J, V430, P425, DOI 10.1042/BJ20100609
   Mosse YP, 2008, NATURE, V455, P930, DOI 10.1038/nature07261
   MULLIGAN LM, 1993, NATURE, V363, P458, DOI 10.1038/363458a0
   Niihori T, 2006, NAT GENET, V38, P294, DOI 10.1038/ng1749
   Palmer RH, 2009, BIOCHEM J, V420, P345, DOI 10.1042/BJ20090387
   Passoni L, 2009, CANCER RES, V69, P7338, DOI 10.1158/0008-5472.CAN-08-4419
   REARDON W, 1994, NAT GENET, V8, P98, DOI 10.1038/ng0994-98
   ROUSSEAU F, 1994, NATURE, V371, P252, DOI 10.1038/371252a0
   Tartaglia M, 2001, NAT GENET, V29, P465, DOI 10.1038/ng772
   Tidyman WE, 2009, CURR OPIN GENET DEV, V19, P230, DOI 10.1016/j.gde.2009.04.001
   van der Burgt I, 2007, J MED GENET, V44, P459, DOI 10.1136/jmg.2007.049270
   Vernersson E, 2006, GENE EXPR PATTERNS, V6, P448, DOI 10.1016/j.modgep.2005.11.006
   Wasik MA, 2009, SEMIN ONCOL, V36, pS27, DOI 10.1053/j.seminoncol.2009.02.007
   WILKIE AOM, 1995, NAT GENET, V9, P165, DOI 10.1038/ng0295-165
NR 32
TC 29
Z9 31
U1 0
U2 2
PU WILEY-BLACKWELL
PI HOBOKEN
PA 111 RIVER ST, HOBOKEN 07030-5774, NJ USA
SN 1059-7794
J9 HUM MUTAT
JI Hum. Mutat.
PD MAR
PY 2011
VL 32
IS 3
BP 272
EP 276
DI 10.1002/humu.21442
PG 5
WC Genetics & Heredity
WE Science Citation Index Expanded (SCI-EXPANDED)
SC Genetics & Heredity
GA 730LF
UT WOS:000288034100003
PM 21972109
OA Green Submitted, gold
DA 2023-08-27
ER

PT J
AU Phillips, JL
   Ghadimi, BM
   Wangsa, D
   Padilla-Nash, H
   Worrell, R
   Hewitt, S
   Walther, M
   Linehan, WM
   Klausner, RD
   Ried, T
AF Phillips, JL
   Ghadimi, BM
   Wangsa, D
   Padilla-Nash, H
   Worrell, R
   Hewitt, S
   Walther, M
   Linehan, WM
   Klausner, RD
   Ried, T
TI Molecular cytogenetic characterization of early and late renal cell
   carcinomas in Von Hippel-Lindau disease
SO GENES CHROMOSOMES & CANCER
LA English
DT Article
ID COMPARATIVE GENOMIC HYBRIDIZATION; IN-SITU HYBRIDIZATION; VHL GENE;
   CHROMOSOME-ABNORMALITIES; TUMOR-SUPPRESSOR; SHORT ARM; DELETIONS;
   INACTIVATION; ABERRATIONS; TRISOMY-7
AB Deletions of 3p25, gains of chromosomes 7 and 10, and isochromosome 17q are known cytogenetic aberrations in sporadic renal cell carcinoma (RCC). In addition, a majority of RCCs have loss of heterozygosity (LOH) of the Von Hippel-Lindau (VHL) gene located at chromosome band 3p25. Patients who inherit a germline mutation of the VHL gene can develop multifocal RCCs and other solid tumors, including malignancies of the pancreas, adrenal medulla, and brain. VHL tumors follow the two-hit model of tumorigenesis, as LOH of VHL, a classic tumor suppressor gene, is the critical event in the development of the neoplastic phenotype. In an attempt to define the cytogenetic aberrations from early tumors to late RCC further, we applied spectral karyotyping (SKY) to 23 renal tumors harvested from 6 unrelated VHL patients undergoing surgery. Cysts and low-grade solid lesions were near-diploid and contained 1-2 reciprocal translocations, dicentric chromosomes, and/or isochromosomes. A variety of sole numerical aberrations included gains of chromosomes 1, 2, 4, 7, 10, 13, 21, and the X chromosome, although no tumors had sole numerical losses. Three patients shared a breakpoint at 2p21-22, and three others shared a dicentric chromosome 9 or an isochromosome 9q. In contrast to the near-diploidy of the low-grade lesions, a high-grade lesion and its nodal metastasis were markedly aneuploid, revealed loss of VHL by fluorescence in situ hybridization (FISH), and contained recurrent unbalanced translocations and losses of chromosome arms 2q, 3p, 4q, 9p, 14q, and 19p as demonstrated by comparative genomic hybridization (CGH). By combining SKY, CGH, and FISH of multiple tumors from the same VHL kidney, we have begun to identify chromosomal aberrations in the earliest stages of VHL-related renal cell tumors. Our current findings illustrate the cytogenetic heterogeneity of different VHL lesions from the same kidney, which supports the multiclonal origins of hereditary RCCs. Published 2001 Wiley-Liss. Inc.(dagger)
C1 NCI, Urol Oncol Branch, NIH, Bethesda, MD 20892 USA.
C3 National Institutes of Health (NIH) - USA; NIH National Cancer Institute
   (NCI)
RP Phillips, JL (通讯作者)，NCI, Urol Oncol Branch, NIH, 10 Ctr Dr, Bethesda, MD 20892 USA.
EM phillipj@mail.nih.gov
OI Hewitt, Stephen/0000-0001-8283-1788
CR ANGLARD P, 1991, CANCER RES, V51, P1071
   CASALONE R, 1992, HUM GENET, V90, P71
   Clifford SC, 1998, GENE CHROMOSOME CANC, V22, P200, DOI 10.1002/(SICI)1098-2264(199807)22:3<200::AID-GCC5>3.0.CO;2-#
   Dijkhuizen T, 1997, INT J CANCER, V72, P265, DOI 10.1002/(SICI)1097-0215(19970717)72:2<265::AID-IJC11>3.0.CO;2-F
   DUMANOIR S, 1995, CYTOMETRY, V19, P27, DOI 10.1002/cyto.990190105
   ELFVING P, 1995, CYTOGENET CELL GENET, V69, P90, DOI 10.1159/000133945
   Ghadimi BM, 1999, AM J PATHOL, V154, P525, DOI 10.1016/S0002-9440(10)65298-4
   Ghadimi BM, 2000, GENE CHROMOSOME CANC, V27, P183, DOI 10.1002/(SICI)1098-2264(200002)27:2<183::AID-GCC10>3.0.CO;2-P
   KNUDSON AG, 1971, P NATL ACAD SCI USA, V68, P820, DOI 10.1073/pnas.68.4.820
   KNUUTILA S, 1995, HUM GENET, V95, P149
   KUZMIN I, 1994, CANCER RES, V54, P2486
   LINEHAN M, 1989, J NATL CANCER I, V81, P287, DOI 10.1093/jnci/81.4.287
   Lubensky IA, 1996, AM J PATHOL, V149, P2089
   Macville M, 1997, HISTOCHEM CELL BIOL, V108, P299, DOI 10.1007/s004180050169
   MACVILLE M, 1997, CANCER RES, V59, P141
   Mitelman F, 1994, CATALOG CHROMOSOME A
   Moch H, 1998, CANCER RES, V58, P2304
   Otsuka T, 1996, GENE CHROMOSOME CANC, V16, P113, DOI 10.1002/(SICI)1098-2264(199606)16:2<113::AID-GCC5>3.0.CO;2-2
   Padilla-Nash HM, 1999, GENE CHROMOSOME CANC, V25, P53, DOI 10.1002/(SICI)1098-2264(199905)25:1<53::AID-GCC8>3.0.CO;2-T
   Presti JC, 1996, J UROLOGY, V156, P281, DOI 10.1016/S0022-5347(01)66017-8
   Prowse AH, 1997, AM J HUM GENET, V60, P765
   Ried T, 1997, J MOL MED-JMM, V75, P801, DOI 10.1007/s001090050169
   Schrock E, 1996, SCIENCE, V273, P494, DOI 10.1126/science.273.5274.494
   Siebert R, 1998, J UROLOGY, V160, P534, DOI 10.1016/S0022-5347(01)62954-9
   TAKITA J, 1995, ONCOGENE, V11, P1829
   Veldman T, 1997, NAT GENET, V15, P406, DOI 10.1038/ng0497-406
   Wada Y, 1997, CANCER GENET CYTOGEN, V99, P38, DOI 10.1016/S0165-4608(97)00204-5
   WALTHER MM, 1995, J UROLOGY, V153, P913, DOI 10.1016/S0022-5347(01)67602-X
   Zbar B, 1996, HUM MUTAT, V8, P348, DOI 10.1002/(SICI)1098-1004(1996)8:4<348::AID-HUMU8>3.3.CO;2-9
   ZBAR B, 1987, NATURE, V327, P721, DOI 10.1038/327721a0
NR 30
TC 24
Z9 25
U1 0
U2 0
PU WILEY
PI HOBOKEN
PA 111 RIVER ST, HOBOKEN 07030-5774, NJ USA
SN 1045-2257
EI 1098-2264
J9 GENE CHROMOSOME CANC
JI Gene Chromosomes Cancer
PD MAY
PY 2001
VL 31
IS 1
BP 1
EP 9
DI 10.1002/gcc.1111
PG 9
WC Oncology; Genetics & Heredity
WE Science Citation Index Expanded (SCI-EXPANDED)
SC Oncology; Genetics & Heredity
GA 420NT
UT WOS:000168011600001
PM 11284029
DA 2023-08-27
ER

PT J
AU Morris, EB
   Phillips, NS
   Laningham, FH
   Patay, Z
   Gajjar, A
   Wallace, D
   Boop, F
   Sanford, R
   Ness, KK
   Ogg, RJ
AF Morris, E. Brannon
   Phillips, Nicholas S.
   Laningham, Fred H.
   Patay, Zoltan
   Gajjar, Amar
   Wallace, Dana
   Boop, Frederick
   Sanford, Robert
   Ness, Kirsten K.
   Ogg, Robert J.
TI Proximal dentatothalamocortical tract involvement in posterior fossa
   syndrome
SO BRAIN
LA English
DT Article
DE posterior fossa; cerebellum; mutism; medulloblastoma
ID COGNITIVE-AFFECTIVE SYNDROME; TRANSIENT CEREBELLAR MUTISM;
   OF-THE-LITERATURE; TUMOR RESECTION; EMISSION-TOMOGRAPHY; DENTATE NUCLEI;
   RISK-FACTORS; CHILDREN; SURGERY; MEDULLOBLASTOMA
AB Posterior fossa syndrome is characterized by cerebellar dysfunction, oromotor/oculomotor apraxia, emotional lability and mutism in patients after infratentorial injury. The underlying neuroanatomical substrates of posterior fossa syndrome are unknown, but dentatothalamocortical tracts have been implicated. We used pre- and postoperative neuroimaging to investigate proximal dentatothalamocortical tract involvement in childhood embryonal brain tumour patients who developed posterior fossa syndrome following tumour resection. Diagnostic imaging from a cohort of 26 paediatric patients previously operated on for an embryonal brain tumour (13 patients prospectively diagnosed with posterior fossa syndrome, and 13 non-affected patients) were evaluated. Preoperative magnetic resonance imaging was used to define relevant tumour features, including two potentially predictive measures. Postoperative magnetic resonance and diffusion tensor imaging were used to characterize operative injury and tract-based differences in anisotropy of water diffusion. In patients who developed posterior fossa syndrome, initial tumour resided higher in the 4th ventricle (P = 0.035). Postoperative magnetic resonance signal abnormalities within the superior cerebellar peduncles and midbrain were observed more often in patients with posterior fossa syndrome (P = 0.030 and 0.003, respectively). The fractional anisotropy of water was lower in the bilateral superior cerebellar peduncles, in the bilateral fornices, white matter region proximate to the right angular gyrus (Tailerach coordinates 35, -71, 19) and white matter region proximate to the left superior frontal gyrus (Tailerach coordinates -24, 57, 20). Our findings suggest that multiple bilateral injuries to the proximal dentatothalamocortical pathways may predispose the development of posterior fossa syndrome, that functional disruption of the white matter bundles containing efferent axons within the superior cerebellar peduncles is a critical underlying pathophysiological component of posterior fossa syndrome, and that decreased fractional anisotropy in the fornices and cerebral cortex may be related to the abnormal neurobehavioural symptoms of posterior fossa syndrome.
C1 [Morris, E. Brannon] St Jude Childrens Hosp, Dept Oncol, Div Canc Survivorship, Memphis, TN 38105 USA.
   [Morris, E. Brannon] St Jude Childrens Hosp, Dept Neurol, Memphis, TN 38105 USA.
   [Phillips, Nicholas S.; Laningham, Fred H.; Patay, Zoltan; Ogg, Robert J.] St Jude Childrens Hosp, Dept Radiol Sci, Memphis, TN 38105 USA.
   [Wallace, Dana] St Jude Childrens Hosp, Dept Biostat, Memphis, TN 38105 USA.
   [Boop, Frederick; Sanford, Robert] St Jude Childrens Hosp, Dept Neurosurg, Memphis, TN 38105 USA.
   [Boop, Frederick; Sanford, Robert] St Jude Childrens Hosp, Dept Epidemiol & Canc Control, Memphis, TN 38105 USA.
C3 St Jude Children's Research Hospital; St Jude Children's Research
   Hospital; St Jude Children's Research Hospital; St Jude Children's
   Research Hospital; St Jude Children's Research Hospital; St Jude
   Children's Research Hospital
RP Morris, EB (通讯作者)，St Jude Childrens Hosp, Dept Oncol, Div Canc Survivorship, 332 N Lauderdale St, Memphis, TN 38105 USA.
EM Brannon.morris@stjude.org
RI Gajjar, Amar/N-8059-2018; Ness, Kirsten K/N-2550-2018; Patay,
   Zoltan/N-6994-2018
OI Ness, Kirsten K/0000-0002-2084-1507; Patay, Zoltan/0000-0003-1479-9864;
   Phillips, Nicholas/0000-0002-2021-4036
FU National Institutes of Health Cancer Center Support (CORE) [P30 CA
   21765]; National Institute of Child Health and Human Development
   [HD49888]; American Lebanese Syrian Associated Charities (ALSAC)
FX National Institutes of Health Cancer Center Support (CORE) Grant (P30 CA
   21765); the National Institute of Child Health and Human Development
   grant (HD49888); the American Lebanese Syrian Associated Charities
   (ALSAC).
CR AGUIAR PH, 1995, CHILD NERV SYST, V11, P306, DOI 10.1007/BF00301766
   Baillieux H, 2008, CLIN NEUROL NEUROSUR, V110, P763, DOI 10.1016/j.clineuro.2008.05.013
   Baillieux H, 2007, PEDIATR NEUROSURG, V43, P386, DOI 10.1159/000106388
   Catsman-Berrevoets CE, 1999, J NEUROL NEUROSUR PS, V67, P755, DOI 10.1136/jnnp.67.6.755
   Chugani DC, 1997, ANN NEUROL, V42, P666, DOI 10.1002/ana.410420420
   Clerico A, 2002, MED PEDIATR ONCOL, V38, P445, DOI 10.1002/mpo.1361
   CRUTCHFIELD JS, 1994, J NEUROSURG, V81, P115, DOI 10.3171/jns.1994.81.1.0115
   Doxey D, 1999, PEDIATR NEUROSURG, V31, P131, DOI 10.1159/000028848
   Ersahin Y, 2002, CHILD NERV SYST, V18, P318, DOI 10.1007/s00381-002-0614-z
   Ersahin Y, 1996, NEUROSURGERY, V38, P60
   Frassanito P, 2009, CHILD NERV SYST, V25, P7, DOI 10.1007/s00381-008-0711-8
   Gelabert-Gonzalez M, 2001, CLIN NEUROL NEUROSUR, V103, P111, DOI 10.1016/S0303-8467(01)00125-1
   Glickstein M, 2006, BRAIN, V129, P288, DOI 10.1093/brain/awh728
   Huber JF, 2006, CHILD NERV SYST, V22, P132, DOI 10.1007/s00381-005-1223-4
   Koh S, 1997, PEDIATR NEUROL, V16, P218, DOI 10.1016/S0887-8994(97)00018-0
   Kotil K, 2008, TURK NEUROSURG, V18, P89
   Kusano Y, 2006, J NEUROSURG, V104, P329, DOI 10.3171/jns.2006.104.2.329
   Levisohn L, 2000, BRAIN, V123, P1041, DOI 10.1093/brain/123.5.1041
   Marien P, 2001, BRAIN LANG, V79, P580, DOI 10.1006/brln.2001.2569
   Marien P, 1996, J NEUROL SCI, V144, P34, DOI 10.1016/S0022-510X(96)00059-7
   MARTIN P, 1995, SCHIZOPHRENIA BULL, V21, P241, DOI 10.1093/schbul/21.2.241
   MILLER N, 2008, 46 ANN M AM SOC NEUR
   Morgane PJ, 2005, PROG NEUROBIOL, V75, P143, DOI 10.1016/j.pneurobio.2005.01.001
   Muller RA, 1998, NEUROSCI LETT, V245, P1, DOI 10.1016/S0304-3940(98)00151-7
   Ozgur BM, 2006, SURG NEUROL, V66, P18, DOI 10.1016/j.surneu.2005.12.003
   POLLACK IF, 1995, NEUROSURGERY, V37, P885, DOI 10.1227/00006123-199511000-00006
   Puget S, 2009, CANCER-AM CANCER SOC, V115, P1338, DOI 10.1002/cncr.24150
   Reese TG, 2003, MAGN RESON MED, V49, P177, DOI 10.1002/mrm.10308
   Riva D, 2000, BRAIN, V123, P1051, DOI 10.1093/brain/123.5.1051
   Robertson PL, 2006, J NEUROSURG, V105, P444, DOI 10.3171/ped.2006.105.6.444
   Sagiuchi T, 2001, ANN NUCL MED, V15, P157, DOI 10.1007/BF02988609
   Schmahmann JD, 1997, INT REV NEUROBIOL, V41, P31, DOI 10.1016/S0074-7742(08)60346-3
   Schmahmann JD, 2004, J NEUROPSYCH CLIN N, V16, P367, DOI 10.1176/appi.neuropsych.16.3.367
   Schmahmann JD, 1998, BRAIN, V121, P561, DOI 10.1093/brain/121.4.561
   Smith SM, 2007, NAT PROTOC, V2, P499, DOI 10.1038/nprot.2007.45
   Steinbok P, 2003, PEDIATR NEUROSURG, V39, P179, DOI 10.1159/000072468
   Steinlin M, 2003, BRAIN, V126, P1998, DOI 10.1093/brain/awg195
   Turgut M, 1998, CHILD NERV SYST, V14, P161, DOI 10.1007/s003810050204
   Wells EM, 2008, DEV DISABIL RES REV, V14, P221, DOI 10.1002/ddrr.25
NR 39
TC 110
Z9 115
U1 0
U2 11
PU OXFORD UNIV PRESS
PI OXFORD
PA GREAT CLARENDON ST, OXFORD OX2 6DP, ENGLAND
SN 0006-8950
J9 BRAIN
JI Brain
PD NOV
PY 2009
VL 132
BP 3087
EP 3095
DI 10.1093/brain/awp241
PG 9
WC Clinical Neurology; Neurosciences
WE Science Citation Index Expanded (SCI-EXPANDED)
SC Neurosciences & Neurology
GA 514JB
UT WOS:000271389300018
PM 19805491
OA Green Published, Bronze
DA 2023-08-27
ER

PT J
AU Vegda, M
   Panda, S
   Tiwari, S
   Shukla, K
   Pamnani, J
   Bhaskar, S
AF Vegda, Monalisa
   Panda, Samhita
   Tiwari, Sarbesh
   Shukla, Kartikeya
   Pamnani, Jaya
   Bhaskar, Suryanarayanan
TI Cerebral Ptosis: A Revisit
SO NEUROLOGY INDIA
LA English
DT Article
DE Cerebral ptosis; decompression; eyelid apraxia; hemisphere; ptosis;
   right
ID SECONDARY
AB Ptosis, unilateral or bilateral, partial or complete, occurring in cases of cerebral ischemic or hemorrhagic stroke, trauma or tumor without involvement of brainstem or oculo-sympathetic mechanism can be termed as cerebral ptosis. Such eyelid dysfunction can occur with hemispheric involvement of either side. It is associated with higher frequency of gaze preference to side of lesion as well as upgaze limitation compared to patients without cerebral ptosis. Here, we present our observations in four such patients with stroke and discuss its evaluation and implications with a brief review of literature.
C1 [Vegda, Monalisa; Panda, Samhita] All India Inst Med Sci, Dept Neurol, Jodhpur, Rajasthan, India.
   [Tiwari, Sarbesh; Pamnani, Jaya] All India Inst Med Sci, Dept Radiodiag, Jodhpur, Rajasthan, India.
   [Shukla, Kartikeya; Bhaskar, Suryanarayanan] All India Inst Med Sci, Dept Neurosurg, Jodhpur, Rajasthan, India.
C3 All India Institute of Medical Sciences (AIIMS) Jodhpur; All India
   Institute of Medical Sciences (AIIMS) Jodhpur; All India Institute of
   Medical Sciences (AIIMS) Jodhpur
RP Panda, S (通讯作者)，All India Inst Med Sci, Dept Neurol, Jodhpur, Rajasthan, India.
EM pandas@aiimsjodhpur.edu.in
CR Averbuch-Heller L, 2002, NEUROLOGY, V58, P620, DOI 10.1212/WNL.58.4.620
   CAPLAN LR, 1974, J NEUROL NEUROSUR PS, V37, P1, DOI 10.1136/jnnp.37.1.1
   COLOMBO A, 1982, ITAL J NEUROL SCI, V3, P25, DOI 10.1007/BF02043344
   Grosbras MH, 2016, FRONT INTEGR NEUROSC, V10, DOI 10.3389/fnint.2016.00034
   JOHNSTON JC, 1989, ANN NEUROL, V25, P622, DOI 10.1002/ana.410250615
   Kato M, 2003, NEUROIMAGE, V18, P749, DOI 10.1016/S1053-8119(03)00005-3
   KROHEL GB, 1978, AM J OPHTHALMOL, V85, P632, DOI 10.1016/S0002-9394(14)77095-3
   LEPORE FE, 1987, NEUROLOGY, V37, P1043, DOI 10.1212/WNL.37.6.1043
   Manconi M, 2006, NEUROL SCI, V27, P161, DOI 10.1007/s10072-006-0661-4
   NUTT JG, 1977, ANN NEUROL, V1, P149, DOI 10.1002/ana.410010208
   SCHMIDTKE K, 1992, BRAIN, V115, P227, DOI 10.1093/brain/115.1.227
   Small R G, 1989, Ophthalmic Plast Reconstr Surg, V5, P171
   WARWICK R, 1953, J ANAT, V87, P46
NR 13
TC 0
Z9 0
U1 0
U2 1
PU WOLTERS KLUWER MEDKNOW PUBLICATIONS
PI MUMBAI
PA WOLTERS KLUWER INDIA PVT LTD , A-202, 2ND FLR, QUBE, C T S  NO 1498A-2
   VILLAGE MAROL, ANDHERI EAST, MUMBAI, Maharashtra, INDIA
SN 0028-3886
EI 1998-4022
J9 NEUROL INDIA
JI Neurol. India
PD MAY-JUN
PY 2022
VL 70
IS 3
BP 1166
EP 1169
AR PMID 35864657
DI 10.4103/0028-3886.349612
PG 4
WC Neurosciences
WE Science Citation Index Expanded (SCI-EXPANDED)
SC Neurosciences & Neurology
GA 4F7ZU
UT WOS:000848730300053
PM 35864657
DA 2023-08-27
ER

PT J
AU Fukuda, T
   Suzuki, E
   Fukuda, R
AF Fukuda, Tomohiko
   Suzuki, Eri
   Fukuda, Risa
TI Bone morphogenetic protein signaling is a possible therapeutic target in
   gynecologic cancer
SO CANCER SCIENCE
LA English
DT Review
DE bone morphogenetic protein; cancer stem cell; chemoresistance;
   epithelial-mesenchymal transition; gynecologic cancer
ID HUMAN OVARIAN-CANCER; ENDOMETRIAL CANCER; CELL-GROWTH; STEM-CELLS;
   EXPRESSION; PATHWAY; RECEPTOR; FUSION; GENE; ANGIOGENESIS
AB Bone morphogenetic proteins (BMPs) belong to the transforming growth factor beta (TGF beta) superfamily. BMPs play crucial roles in embryogenesis and bone remodeling. Recently, BMP signaling has been found to have diverse effects on different types of tumors. In this review, we summarized the effects of BMP signaling on gynecologic cancer. BMP signaling has tumor-promoting effects on ovarian cancer (OC) and endometrial cancer (EC), whereas it has tumor-suppressing effects on uterine cervical cancer (UCC). Interestingly, EC has frequent gain-of-function mutations in ACVR1, encoding one of the type I BMP receptors, which are also observed in fibrodysplasia ossificans progressiva and diffuse intrinsic pontine glioma. Little is known about the relationship between BMP signaling and other gynecologic cancers. Tumor-promoting effects of BMP signaling in OC and EC are dependent on the promotion of cancer stemness and epithelial-mesenchymal transition (EMT). In accordance, BMP receptor kinase inhibitors suppress the cell growth and migration of OC and EC. Since both cancer stemness and EMT are associated with chemoresistance, BMP signaling activation might also be an important mechanism by which OC and EC patients acquire chemoresistance. Therefore, BMP inhibitors are promising for OC and EC patients even if they become resistant to standard chemotherapy. In contrast, BMP signaling inhibits UCC growth in vitro. However, the in vivo effects of BMP signaling have not been elucidated in UCC. In conclusion, BMP signaling has a variety of functions, depending on the types of gynecologic cancer. Therefore, targeting BMP signaling should improve the treatment of patients with gynecologic cancer.
C1 [Fukuda, Tomohiko; Suzuki, Eri] Univ Tokyo, Dept Obstet & Gynecol, Tokyo, Japan.
   [Fukuda, Risa] Natl Ctr Child Hlth & Dev, Div Dermatol, Tokyo, Japan.
   [Fukuda, Tomohiko] Hongo 7-3-1 Bunkyo Ku, Tokyo 1138655, Japan.
C3 University of Tokyo; National Center for Child Health & Development -
   Japan
RP Fukuda, T (通讯作者)，Hongo 7-3-1 Bunkyo Ku, Tokyo 1138655, Japan.
EM tfukudatokyo@gmail.com
RI Fukuda, Risa/IXD-6398-2023
OI Fukuda, Risa/0000-0002-0500-8453; Fukuda, Tomohiko/0000-0003-2711-3067
CR Ali JL, 2015, INT J CANCER, V136, pE455, DOI 10.1002/ijc.29220
   Barbie TU, 2003, P NATL ACAD SCI USA, V100, P15601, DOI 10.1073/pnas.2636900100
   Baskin DS, 2003, SPINE, V28, P1219, DOI 10.1097/00007632-200306150-00003
   Burkus JK, 2002, SPINE, V27, P2396, DOI 10.1097/00007632-200211010-00015
   Carvalho D, 2019, COMMUN BIOL, V2, DOI 10.1038/s42003-019-0420-8
   Cassar L, 2008, CANCER RES, V68, P9157, DOI 10.1158/0008-5472.CAN-08-1323
   Chauvin M, 2021, INT J ONCOL, V59, DOI 10.3892/ijo.2021.5223
   Chauvin M, 2021, SCI REP-UK, V11, DOI 10.1038/s41598-021-81819-y
   Choi HH, 2002, GYNECOL ONCOL, V86, P184, DOI 10.1006/gyno.2002.6740
   Coffman LG, 2016, ONCOTARGET, V7, P6916, DOI 10.18632/oncotarget.6870
   Correns Annkatrin, 2021, Matrix Biol Plus, V11, P100071, DOI 10.1016/j.mbplus.2021.100071
   Dai L, 2009, CANCER LETT, V283, P159, DOI 10.1016/j.canlet.2009.03.036
   de Vinuesa AG, 2016, BIOCHEM SOC T, V44, P1142, DOI 10.1042/BST20160093
   Desroches-Castan A, 2022, DEV DYNAM, V251, P178, DOI 10.1002/dvdy.395
   di Clemente N, 2021, ENDOCR REV, V42, P753, DOI 10.1210/endrev/bnab012
   DONAHOE PK, 1981, ANN SURG, V194, P472, DOI 10.1097/00000658-198110000-00010
   Edson MA, 2010, MOL ENDOCRINOL, V24, P1251, DOI 10.1210/me.2009-0461
   Erickson GF, 2004, J ENDOCRINOL, V182, P203, DOI 10.1677/joe.0.1820203
   Fadare O, 2011, APPL IMMUNOHISTO M M, V19, P352, DOI 10.1097/PAI.0b013e3182013441
   Fukuda T, 2021, CELL SIGNAL, V87, DOI 10.1016/j.cellsig.2021.110146
   Fukuda T, 2021, INT J MOL SCI, V22, DOI 10.3390/ijms22157882
   Fukuda T, 2020, CELL DEATH DISCOV, V6, DOI 10.1038/s41420-020-00377-w
   Gaffney DK, 2018, GYNECOL ONCOL, V151, P547, DOI 10.1016/j.ygyno.2018.10.004
   Glassman SD, 2005, SPINE, V30, P1694, DOI 10.1097/01.brs.0000172157.39513.80
   Goumans MJ, 2018, CSH PERSPECT BIOL, V10, DOI 10.1101/cshperspect.a031989
   Grothey A, 2009, NAT REV CLIN ONCOL, V6, P507, DOI 10.1038/nrclinonc.2009.110
   Gu LY, 2013, PLOS ONE, V8, DOI 10.1371/journal.pone.0057436
   Han HJ, 2018, BONE, V109, P91, DOI 10.1016/j.bone.2017.08.001
   Heinke J, 2012, ONCOGENE, V31, P2919, DOI 10.1038/onc.2011.473
   Herrera B, 2009, CANCER RES, V69, P9254, DOI 10.1158/0008-5472.CAN-09-2912
   Ho CC, 2011, MOL CELL ENDOCRINOL, V332, P242, DOI 10.1016/j.mce.2010.10.019
   Hoffmann K, 2020, EMBO J, V39, DOI 10.15252/embj.2019104013
   Hover LD, 2015, CANCER LETT, V368, P79, DOI 10.1016/j.canlet.2015.07.032
   Hsu YT, 2013, CLIN CANCER RES, V19, P6272, DOI 10.1158/1078-0432.CCR-13-1734
   Kim JW, 1998, GYNECOL ONCOL, V69, P230, DOI 10.1006/gyno.1998.5003
   Kiyozuka Y, 2001, ANTICANCER RES, V21, P1723
   Kumari A, 2021, CLIN EXP METASTAS, V38, P139, DOI 10.1007/s10585-021-10077-z
   Laatio L, 2011, TUMOR BIOL, V32, P985, DOI 10.1007/s13277-011-0200-7
   Laronda MM, 2012, DIFFERENTIATION, V84, P252, DOI 10.1016/j.diff.2012.05.004
   Le Page C, 2006, BRIT J CANCER, V94, P436, DOI 10.1038/sj.bjc.6602933
   Le Page C, 2009, J OVARIAN RES, V2, DOI 10.1186/1757-2215-2-4
   Mazzoldi EL, 2019, CELL DEATH DIS, V10, DOI 10.1038/s41419-019-1656-4
   McLean K, 2011, J CLIN INVEST, V121, P3206, DOI 10.1172/JCI45273
   Mihanfar A, 2019, J CELL PHYSIOL, V234, P3238, DOI 10.1002/jcp.26768
   Miyazono K, 2010, J BIOCHEM, V147, P35, DOI 10.1093/jb/mvp148
   Moll F, 2006, FASEB J, V20, P240, DOI 10.1096/fj.05-4126com
   Monsivais D, 2021, NAT COMMUN, V12, DOI 10.1038/s41467-021-23571-5
   Monsivais D, 2017, ENDOCRINOLOGY, V158, P979, DOI 10.1210/en.2016-1629
   Namkoong H, 2006, BMC CANCER, V6, DOI 10.1186/1471-2407-6-74
   Olsen OE, 2017, PLOS ONE, V12, DOI 10.1371/journal.pone.0187349
   Pangas SA, 2008, MOL CELL BIOL, V28, P248, DOI 10.1128/MCB.01404-07
   Peng J, 2016, MOL CARCINOGEN, V55, P335, DOI 10.1002/mc.22283
   Prat M, 2021, CANCERS, V13, DOI 10.3390/cancers13081845
   Renaud EJ, 2005, P NATL ACAD SCI USA, V102, P111, DOI 10.1073/pnas.0407772101
   Rooney L, 2021, ACS OMEGA, V6, P20729, DOI 10.1021/acsomega.1c02983
   Roxburgh SA, 2006, NEPHRON PHYSIOL, V103, P139, DOI 10.1159/000092453
   Sasai Y, 1997, DEV BIOL, V182, P5, DOI 10.1006/dbio.1996.8445
   Sato M, 2016, ONCOL REP, V35, P391, DOI 10.3892/or.2015.4367
   Shepherd TG, 2003, ENDOCRINOLOGY, V144, P3306, DOI 10.1210/en.2003-0185
   Shepherd TG, 2008, GENE, V414, P95, DOI 10.1016/j.gene.2008.02.015
   Sinclair DC, 2011, J CLIN ENDOCR METAB, V96, P412, DOI 10.1210/jc.2010-1450
   Soda H, 1998, ANTI-CANCER DRUG, V9, P327, DOI 10.1097/00001813-199804000-00006
   Suzuki K, 2003, DEVELOPMENT, V130, P6209, DOI 10.1242/dev.00846
   Terakawa J, 2020, CELL DEATH DIFFER, V27, P3307, DOI 10.1038/s41418-020-0579-z
   Theriault BL, 2007, CARCINOGENESIS, V28, P1153, DOI 10.1093/carcin/bgm015
   Tripurani SK, 2013, ONCOGENE, V32, P3877, DOI 10.1038/onc.2012.392
   Tsubamoto H, 2016, ANTICANCER RES, V36, P199
   Tsuchida R, 2014, ONCOGENE, V33, P3803, DOI 10.1038/onc.2013.358
   Vukicevic S, 2014, INT ORTHOP, V38, P635, DOI 10.1007/s00264-013-2201-1
   Yang LJ, 2021, NEOPLASMA, V68, P1190, DOI 10.4149/neo_2021_210326N404
   Yu PB, 2008, NAT MED, V14, P1363, DOI 10.1038/nm.1888
   Zhou H, 2011, MOL CANCER THER, V10, P1276, DOI 10.1158/1535-7163.MCT-11-0161
   Zirh EB, 2022, GROWTH FACTORS, V40, P153, DOI 10.1080/08977194.2022.2099849
NR 73
TC 0
Z9 0
U1 0
U2 1
PU WILEY
PI HOBOKEN
PA 111 RIVER ST, HOBOKEN 07030-5774, NJ USA
SN 1347-9032
EI 1349-7006
J9 CANCER SCI
JI Cancer Sci.
PD MAR
PY 2023
VL 114
IS 3
BP 722
EP 729
DI 10.1111/cas.15682
EA DEC 2022
PG 8
WC Oncology
WE Science Citation Index Expanded (SCI-EXPANDED)
SC Oncology
GA C9MW7
UT WOS:000898050300001
PM 36468782
OA gold, Green Published
DA 2023-08-27
ER

PT J
AU Sahu, RN
   Mchrotra, N
   Tyagi, I
   Banerji, D
   Jain, VK
   Behari, S
AF Sahu, Rabi N.
   Mchrotra, N.
   Tyagi, I.
   Banerji, Deepu
   Jain, V. K.
   Behari, Sanjay
TI Management strategies for bilateral vestibular schwannomas
SO JOURNAL OF CLINICAL NEUROSCIENCE
LA English
DT Article
DE bilateral vestibular schwannomas; neurofibromatosis type-2; management
   strategy; facial nerve preservation
ID AUDITORY EVOKED-POTENTIALS; ACOUSTIC NEUROMAS; HEARING PRESERVATION;
   FACIAL-NERVE; STEREOTACTIC RADIOSURGERY; NEUROFIBROMATOSIS; REMOVAL;
   NEURINOMAS; FAMILY; TUMORS
AB Background: Bilateral vestibular schwannomas (VS) are rare. Most patients in India present late in the course of illness with large tumors and disabling deafness. Clinical presentation and management goals are different from that of unilateral VS. Aims: To highlight the differences in clinical presentations and surgical results of bilateral VS compared to unilateral VS; and, to propose a management strategy for these tumors with reference to tumor size, extent of growth and the presence or absence of hearing impairment.
   Method: This is a retrospective study of 16 patients with bilateral VS treated over 10 years in a tertiary referral hospital. Assessment of VIIth and VIIIth cranial nerve function, tumor size, volume and extent of growth was performed in all patients. The management strategy was based on Samii's classification of tumor extent. All patients were operated using a retromastoid suboccipital approach. Postoperative results were analyzed and compared with those of unilateral VS.
   Results: The mean age of presentation was 25.7 years. Hearing impairment was the commonest symptom. Headache with features of raised intracranial pressure were present in 10 (62.5%) patients. Giant tumors were present in seven (43.7%) patients; large tumors in eight (50%) and a medium-sized tumor in one (6.3%). Total tumor resection was achieved in 13 patients and subtotal resection in two. One patient was managed conservatively and followed up with serial CT scans. On the contralateral side, one large tumor required total excision. One medium sized tumor underwent sub-capsular excision in an attempt to preserve hearing. The facial nerve was anatomically preserved in seven (46.7%) patients and in one, the cochlear nerve was anatomically preserved. There was no peri-operative mortality.
   Conclusions: Patients with bilateral schwannomas are younger, have larger lesions, poorer preoperative hearing and are more likely to lose either auditory and/or facial nerve function during attempted total resection of the tumor. Classifying the tumors into two groups by extent, that is, tumors extending to the cerebellopontine angle cistern (T1-T3a) and, tumors extending to or compressing the brainstem (T3b to T4b), allows the surgical strategy to be defined. (c) 2006 Published by Elsevier Ltd.
C1 Sanjay Gandhi Postgrad Inst Med Sci, Dept Neurosurg, Lucknow 226014, Uttar Pradesh, India.
C3 Sanjay Gandhi Postgraduate Institute of Medical Sciences
RP Behari, S (通讯作者)，Sanjay Gandhi Postgrad Inst Med Sci, Dept Neurosurg, Lucknow 226014, Uttar Pradesh, India.
EM sbehari27@yahoo.com
RI Banerji, Deepu/AAJ-2364-2021
CR [Anonymous], 1994, Arch Neurol, V51, P201
   ANTINHEIMO A, 1995, J NEUROPATHOL EXP NE, V54, P71
   BALDWIN D, 1991, J NEUROSURG, V74, P910, DOI 10.3171/jns.1991.74.6.0910
   BARKOVICH AJ, 1989, AM J NEURORADIOL, V10, P878
   BLACK FO, 1995, AM J OTOL, V16, P431
   EVANS DGR, 1992, J MED GENET, V29, P847, DOI 10.1136/jmg.29.12.847
   EVANS DGR, 1992, Q J MED, V84, P603
   FOUNTAIN JW, 1989, SCIENCE, V244, P1085, DOI 10.1126/science.2543076
   Gardner WJ, 1930, ARCH NEURO PSYCHIATR, V23, P266, DOI 10.1001/archneurpsyc.1930.02220080050005
   GLASSCOCK ME, 1992, OTOLARYNG CLIN N AM, V25, P449
   Gormley WB, 1997, NEUROSURGERY, V41, P50, DOI 10.1097/00006123-199707000-00012
   Gutmann DH, 1997, JAMA-J AM MED ASSOC, V278, P51, DOI 10.1001/jama.278.1.51
   HOUSE JW, 1985, OTOLARYNG HEAD NECK, V93, P146, DOI 10.1177/019459988509300202
   Ishihara H, 2004, MINIM INVAS NEUROSUR, V47, P290, DOI 10.1055/s-2004-830095
   JAASKELAINEN J, 1994, J NEUROSURG, V80, P541, DOI 10.3171/jns.1994.80.3.0541
   Jackler R K, 1990, Neurosurg Clin N Am, V1, P199
   Jain VK, 2005, NEUROL INDIA, V53, P41, DOI 10.4103/0028-3886.15052
   KANTER WR, 1980, NEUROLOGY, V30, P851, DOI 10.1212/WNL.30.8.851
   Kawachi Y, 2003, EXP DERMATOL, V12, P412, DOI 10.1034/j.1600-0625.2003.00062.x
   KAWAMOTO Y, 1995, SURG NEUROL, V43, P546, DOI 10.1016/0090-3019(95)00002-X
   KEMINK JL, 1990, LARYNGOSCOPE, V100, P597
   Kida Y, 2000, SURG NEUROL, V53, P383, DOI 10.1016/S0090-3019(00)00174-9
   KVETON JF, 1990, LARYNGOSCOPE, V100, P1171
   LEE DK, 1969, ARCH NEUROL-CHICAGO, V20, P154, DOI 10.1001/archneur.1969.00480080054006
   MARTUZA RL, 1982, NEUROSURGERY, V10, P1
   Moffat DA, 2003, EUR ARCH OTO-RHINO-L, V260, P12, DOI 10.1007/s00405-002-0503-9
   OGUNRINDE OK, 1994, J NEUROSURG, V80, P1011, DOI 10.3171/jns.1994.80.6.1011
   OJEMANN RG, 1984, J NEUROSURG, V61, P938, DOI 10.3171/jns.1984.61.5.0938
   Otsuka G, 2003, J NEUROSURG, V99, P480, DOI 10.3171/jns.2003.99.3.0480
   PARRY DM, 1994, AM J MED GENET, V52, P450, DOI 10.1002/ajmg.1320520411
   ROULEAU GA, 1987, NATURE, V329, P246, DOI 10.1038/329246a0
   Rowe JG, 2003, J NEUROL NEUROSUR PS, V74, P1288, DOI 10.1136/jnnp.74.9.1288
   Samii M, 1997, NEUROSURGERY, V40, P696, DOI 10.1097/00006123-199704000-00007
   Samii M, 1997, NEUROSURGERY, V40, P248, DOI 10.1097/00006123-199702000-00005
   SARFARAZI M, 1987, J MED GENET, V24, P515, DOI 10.1136/jmg.24.9.515
   SHELTON C, 1990, LARYNGOSCOPE, V100, P115
   Slattery WH, 1998, AM J OTOL, V19, P638
   SOBEL RA, 1993, J NEUROPATH EXP NEUR, V52, P106, DOI 10.1097/00005072-199303000-00002
   Subach BR, 1999, J NEUROSURG, V90, P815, DOI 10.3171/jns.1999.90.5.0815
NR 39
TC 3
Z9 3
U1 0
U2 0
PU ELSEVIER SCI LTD
PI OXFORD
PA THE BOULEVARD, LANGFORD LANE, KIDLINGTON, OXFORD OX5 1GB, OXON, ENGLAND
SN 0967-5868
EI 1532-2653
J9 J CLIN NEUROSCI
JI J. Clin. Neurosci.
PD AUG
PY 2007
VL 14
IS 8
BP 715
EP 722
DI 10.1016/j.jocn.2006.05.004
PG 8
WC Clinical Neurology; Neurosciences
WE Science Citation Index Expanded (SCI-EXPANDED)
SC Neurosciences & Neurology
GA 191BL
UT WOS:000248104700002
PM 17577524
DA 2023-08-27
ER

PT J
AU Plontke, SK
   Caye-Thomasen, P
   Strauss, C
   Kosling, S
   Gotze, G
   Siebolts, U
   Vordermark, D
   Wagner, L
   Frohlich, L
   Rahne, T
AF Plontke, S. K.
   Caye-Thomasen, P.
   Strauss, C.
   Koesling, S.
   Goetze, G.
   Siebolts, U.
   Vordermark, D.
   Wagner, L.
   Froehlich, L.
   Rahne, T.
TI Management of transmodiolar and transmacular cochleovestibular
   schwannomas with and without cochlear implantation
SO HNO
LA English
DT Article
DE Evoked potentials; auditory; brain stem; Schwannoma; intralabyrinthine;
   Neuroma; acoustic; Ear; inner; Rehabilitation
ID SINGLE-SIDED DEAFNESS; VESTIBULAR-SCHWANNOMA; INTRALABYRINTHINE
   SCHWANNOMAS; RESIDUAL TUMOR; INTRACOCHLEAR SCHWANNOMA; HEARING
   REHABILITATION; INCOMPLETE EXCISION; RESECTION; OUTCOMES; PERFORMANCE
AB Introduction Hearing rehabilitation with cochlear implants has attracted increasing interest also for patients with cochleovestibular schwannoma. The authors report their experience with the surgical management of tumors with rare transmodiolar or transmacular extension and outcomes after cochlear implantation (CI). Methods This retrospective case series included nine patients with either primary intralabyrinthine tumors or secondary invasion of the inner ear from the internal auditory canal. The primary endpoint with CI, performed in six patients, was word recognition score at 65-dB SPL (sound pressure level). Secondary endpoints were intra- and postoperative electrophysiological parameters, impedance measures, the presence of a wave V in the electrically evoked (via the CI) auditory brainstem responses, the specifics of postoperative CI programming, and adverse events. Results Hearing rehabilitation with CI in cases of transmodiolar tumor growth could be achieved only with incomplete tumor removal, whereas tumors with transmacular growth could be completely removed. All six patients with CI had good word recognition scores for numbers in quiet conditions (80-100% at 65-dB SPL, not later than 6 to 12 months post CI activation). Four of these six patients achieved good to very good results for monosyllabic words within 1-36 months (65-85% at 65 dB SPL). The two other patients, however, had low scores for monosyllables at 6 months (25 and 15% at 65 dB SPL, respectively) with worsening of results thereafter. Conclusions Cochleovestibular schwannomas with transmodiolar and transmacular extension represent a rare entity with specific management requirements. Hearing rehabilitation with CI is a principal option in these patients.
C1 [Plontke, S. K.; Goetze, G.; Wagner, L.; Froehlich, L.; Rahne, T.] Martin Luther Univ Halle Wittenberg, Univ Med Halle, Dept Otorhinolaryngol Head & Neck Surg, Ernst Grube Str 40, D-06120 Halle, Saale, Germany.
   [Caye-Thomasen, P.] Copenhagen Univ Hosp, Rigshosp, Dept Otorhinolaryngol Head & Neck Surg, Copenhagen, Denmark.
   [Strauss, C.] Martin Luther Univ Halle Wittenberg, Univ Med Halle, Dept Neurosurg, Halle, Germany.
   [Koesling, S.] Martin Luther Univ Halle Wittenberg, Univ Med Halle, Clin Radiol, Dept Radiat Med, Halle, Germany.
   [Siebolts, U.] Martin Luther Univ Halle Wittenberg, Univ Med Halle, Inst Pathol, Halle, Germany.
   [Vordermark, D.] Martin Luther Univ Halle Wittenberg, Univ Med Halle, Dept Radiat Med, Clin Radiotherapy, Halle, Germany.
C3 Martin Luther University Halle Wittenberg; Rigshospitalet; University of
   Copenhagen; Martin Luther University Halle Wittenberg; Martin Luther
   University Halle Wittenberg; Martin Luther University Halle Wittenberg;
   Martin Luther University Halle Wittenberg
RP Plontke, SK (通讯作者)，Martin Luther Univ Halle Wittenberg, Univ Med Halle, Dept Otorhinolaryngol Head & Neck Surg, Ernst Grube Str 40, D-06120 Halle, Saale, Germany.
EM stefan.plontke@uk-halle.de
RI Rahne, Torsten/AAD-1369-2021; Plontke, Stefan/HKW-6916-2023
FU Projekt DEAL
FX Open Access funding enabled and organized by Projekt DEAL.
CR Arndt S, 2011, HNO, V59, P437, DOI 10.1007/s00106-011-2318-8
   Aschendorff A, 2017, HNO, V65, pS46, DOI 10.1007/s00106-016-0217-8
   Bartindale MR, 2019, J NEUROL SURG PART B, V80, P632, DOI 10.1055/s-0038-1676768
   Bohr C, 2017, HNO, V65, P758, DOI 10.1007/s00106-017-0404-2
   Borsetto D, 2020, COCHLEAR IMPLANTS IN, V21, P9, DOI 10.1080/14670100.2019.1662161
   Carlson ML, 2016, OTOL NEUROTOL, V37, P647, DOI 10.1097/MAO.0000000000001016
   Chen ZN, 2014, J NEUROSURG, V120, P1278, DOI 10.3171/2014.2.JNS131497
   Choudhury B, 2019, J NEUROL SURG PART B, V80, P196, DOI 10.1055/s-0039-1678731
   Costello MS, 2016, J RADIOSURGERY SBRT, V4, P69
   Dubernard X, 2014, OTOL NEUROTOL, V35, P1641, DOI 10.1097/MAO.0000000000000415
   Dziemba OC, 2018, Z MED PHYS, V28, P73, DOI 10.1016/j.zemedi.2017.09.008
   Evans DGR, 2005, OTOL NEUROTOL, V26, P93, DOI 10.1097/00129492-200501000-00016
   Firszt JB, 2012, OTOL NEUROTOL, V33, P1339, DOI 10.1097/MAO.0b013e318268d52d
   Grupe G, 2017, HNO, V65, pS35, DOI 10.1007/s00106-016-0129-7
   Hahn CH, 2013, J LARYNGOL OTOL, V127, P568, DOI 10.1017/S0022215113000844
   Hansen MR, 2013, OTOL NEUROTOL, V34, P1681, DOI 10.1097/MAO.0000000000000102
   Hassepass F, 2016, EUR ARCH OTO-RHINO-L, V273, P2373, DOI 10.1007/s00405-015-3801-8
   Hoppe U, 2019, HNO, V67, P62, DOI 10.1007/s00106-019-0648-0
   Jacob JT, 2016, LARYNGOSCOPE, V126, P1877, DOI 10.1002/lary.25779
   Kasbekar AV, 2018, J NEUROL SURG PART B, V79, P319, DOI 10.1055/s-0037-1607421
   Kennedy RJ, 2004, OTOL NEUROTOL, V25, P160, DOI 10.1097/00129492-200403000-00014
   Klenzner T, 2019, OTOL NEUROTOL, V40, pE461, DOI 10.1097/MAO.0000000000002181
   Leinung M, 2020, EUR ARCH OTO-RHINO-L, V277, P1297, DOI 10.1007/s00405-020-05826-x
   Lenarz M, 2012, LARYNGOSCOPE, V122, P1361, DOI 10.1002/lary.23232
   Lloyd SKW, 2017, CLIN OTOLARYNGOL, V42, P1329, DOI 10.1111/coa.12882
   Ma AK, 2020, OTOL NEUROTOL, V41, P334, DOI 10.1097/MAO.0000000000002539
   Merchant SNMM., 2010, SCHUKNECHTS PATHOLOG, P492
   Morselli C, 2021, NEUROSURG REV, V44, P223, DOI 10.1007/s10143-020-01257-8
   Nakatomi H, 2020, J NEUROSURG, V133, P1052, DOI 10.3171/2016.11.JNS16498
   Patel KS, 2019, J NEURO-ONCOL, V145, P329, DOI 10.1007/s11060-019-03299-5
   Pisa J, 2017, J RADIOSURGERY SBRT, V5, P63
   Plontke S, 2005, ACTA OTO-LARYNGOL, V125, P830, DOI 10.1080/00016480510037898
   Plontke S, 2019, LARYNGO RHINO OTOL, V98, P292, DOI [10.1055/s-0039-1686242, DOI 10.1055/S-0039-1686242]
   Plontke SK, 2017, HNO, V65, P419, DOI 10.1007/s00106-017-0361-9
   Plontke SK, 2020, OTOL NEUROTOL, V41, pE891, DOI 10.1097/MAO.0000000000002718
   Plontke SK, 2021, EUR ARCH OTO-RHINO-L, V278, P353, DOI 10.1007/s00405-020-06098-1
   Plontke SK, 2020, OTOL NEUROTOL, V41, P694, DOI 10.1097/MAO.0000000000002614
   Plontke SK, 2018, OTOL NEUROTOL, V39, P365, DOI 10.1097/MAO.0000000000001696
   Rahne T, 2019, OTOL NEUROTOL, V40, pE20, DOI 10.1097/MAO.0000000000002056
   Rahne T, 2016, OTOL NEUROTOL, V37, pE332, DOI 10.1097/MAO.0000000000000971
   Reznitsky M, 2019, CLIN EPIDEMIOL, V11, P981, DOI 10.2147/CLEP.S218670
   Roemer Ariane, 2017, Int Tinnitus J, V21, P2, DOI 10.5935/0946-5448.20170002
   Rohloff K, 2017, OTOL NEUROTOL, V38, P54, DOI 10.1097/MAO.0000000000001262
   Salzman KL, 2012, AM J NEURORADIOL, V33, P104, DOI 10.3174/ajnr.A2712
   Sanna M, 2016, AUDIOL NEURO-OTOL, V21, P286, DOI 10.1159/000448583
   Schroder D, 2018, BIOMED RES INT, V2018, DOI 10.1155/2018/9163285
   Shew M, 2019, LARYNGOSCOPE, V129, P482, DOI 10.1002/lary.27516
   Syed MI, 2017, CLIN OTOLARYNGOL, V42, P92, DOI 10.1111/coa.12670
   Tam YC, 2020, OTOL NEUROTOL, V41, pE556, DOI 10.1097/MAO.0000000000002569
   Thompson NJ, 2019, J NEUROL SURG PART B, V80, P187, DOI 10.1055/s-0038-1677491
   Todt I, 2017, HNO, V65, P81, DOI 10.1007/s00106-016-0296-6
   Todt I, 2017, OTOL NEUROTOL, V38, pE401, DOI 10.1097/MAO.0000000000001569
   Tysome JR, 2019, OTOL NEUROTOL, V40, pE966, DOI 10.1097/MAO.0000000000002407
   Van Abel KM, 2013, LARYNGOSCOPE, V123, P1957, DOI 10.1002/lary.23928
   Vlastarakos PV, 2014, EUR ARCH OTO-RHINO-L, V271, P2119, DOI 10.1007/s00405-013-2746-z
   Wagner L, 2020, OTOL NEUROTOL
   West N, 2020, EUR ARCH OTO-RHINO-L, V277, P333, DOI 10.1007/s00405-019-05741-w
NR 57
TC 4
Z9 4
U1 0
U2 2
PU SPRINGER
PI NEW YORK
PA ONE NEW YORK PLAZA, SUITE 4600, NEW YORK, NY, UNITED STATES
SN 0017-6192
EI 1433-0458
J9 HNO
JI HNO
PD JAN
PY 2021
VL 69
IS SUPPL 1
SU 1
SI SI
BP 7
EP 19
DI 10.1007/s00106-020-00919-9
EA OCT 2020
PG 13
WC Otorhinolaryngology
WE Science Citation Index Expanded (SCI-EXPANDED)
SC Otorhinolaryngology
GA QC6IY
UT WOS:000577046400001
PM 33044580
OA hybrid, Green Published
DA 2023-08-27
ER

PT J
AU Gerber, DE
   Spigel, DR
   Giorgadze, D
   Shtivelband, M
   Ponomarova, OV
   Shan, JS
   Menander, KB
   Belani, CP
AF Gerber, David E.
   Spigel, David R.
   Giorgadze, David
   Shtivelband, Mikhail
   Ponomarova, Olga V.
   Shan, Joseph S.
   Menander, Kerstin B.
   Belani, Chandra P.
TI Docetaxel Combined With Bavituximab in Previously Treated, Advanced
   Nonsquamous Non-Small-Cell Lung Cancer
SO CLINICAL LUNG CANCER
LA English
DT Article
DE Immunotherapy; Macrophages; Monoclonal antibody; Phosphatidylserine;
   Tumor microenvironment
ID TARGETING MONOCLONAL-ANTIBODY; BINDS ANIONIC PHOSPHOLIPIDS; TUMOR
   BLOOD-VESSELS; PHASE-III TRIAL; DOUBLE-BLIND; 1ST-LINE THERAPY; SOLID
   TUMORS; PHOSPHATIDYLSERINE; PACLITAXEL; CARBOPLATIN
AB This phase II trial was intended to investigate 2 doses of bavituximab (a phosphatidylserine-targeting antibody) or placebo combined with docetaxel in previously treated, advanced nonsquamous nonesmall-cell lung cancer. Because of a labeling discrepancy, the placebo and bavituximab 1 mg/kg arms were combined and compared with the bavituximab 3 mg/kg arm. This exploratory analysis showed similar toxicity between arms, and albeit without meeting the preset statistical end points because of the pooled control arm data, had trends favoring bavituximab 3 mg/kg.
   Background: Bavituximab is a phosphatidylserine-targeting antibody with a selective tumor, vascular-directed immune response. In this phase II trial the efficacy and safety of bavituximab combined with docetaxel for previously treated, advanced nonsquamous nonesmall-cell lung cancer were evaluated. Patients and Methods: Patients were randomized 1:1:1 to receive docetaxel 75 mg/m(2) every 21 days for up to 6 cycles combined with weekly, blinded infusions of placebo, bavituximab 1 mg/kg, or bavituximab 3 mg/kg until disease progression or unacceptable toxicity. The primary end point was overall response rate (ORR), with a predefined end point of 26% in the bavituximab arms. After study unblinding, vial-coding discrepancies were discovered in the placebo and bavituximab 1 mg/kg groups. In exploratory analyses, data from these groups were pooled to form the control group and compared with the 3 mg/kg group. Results: Efficacy end points in the bavituximab 3 mg/kg group (n = 41) and in the placebo/bavituximab 1 mg/kg group (n = 80), respectively, were as follows: ORR, 17.1% (95% confidence interval [CI], 5.6%-28.6%) and ORR, 11.3% (95% CI, 4.3%-18.2%); median progression-free survival 4.5 and 3.3 months (hazard ratio [HR], 0.74 [95% CI, 0.45-1.21]; P = .24); median overall survival 11.7 and 7.3 months (HR, 0.66 [95% CI, 0.40-1.10]; P = .11). Toxicities were manageable and similar between arms. Conclusion: The combination of bavituximab and docetaxel is well tolerated. Although no firm efficacy conclusions can be drawn and the trial did not meet the predefined primary end point, exploratory analyses suggest trends favoring the combination of bavituximab 3 mg/kg with docetaxel. This regimen is being evaluated in the ongoing, global, phase III SUNRISE trial.
C1 [Gerber, David E.] Univ Texas SW Med Ctr Dallas, Harold C Simmons Comprehens Canc Ctr, Dallas, TX 75390 USA.
   [Spigel, David R.] Tennessee Oncol PLLC, Nashville, TN USA.
   [Giorgadze, David] Medulla Chemotherapy & Immunotherapy Clin, Tbilisi, Georgia.
   [Shtivelband, Mikhail] Ironwood Canc & Res Ctr, Chandler, AZ USA.
   [Ponomarova, Olga V.] Kyiv City Oncol Hosp, Kiev, Ukraine.
   [Shan, Joseph S.; Menander, Kerstin B.] Peregrine Pharmaceut Inc, Tustin, CA USA.
   [Belani, Chandra P.] Penns State Hershey Canc Inst, Hershey, PA USA.
C3 University of Texas System; University of Texas Southwestern Medical
   Center Dallas; Tennessee Oncology
RP Gerber, DE (通讯作者)，Univ Texas SW Med Ctr Dallas, Div Hematol Oncol, Harold C Simmons Comprehens Canc Ctr, 5323 Harry Hines Blvd,Mail Code 8852, Dallas, TX 75390 USA.
EM david.gerber@utsouthwestern.edu
RI Shtivelband, Mikhail/GXN-0194-2022
OI Gerber, David/0000-0002-7812-6741
FU Peregrine Pharmaceuticals, Inc; American Society of Clinical Oncology
FX This work was supported by Peregrine Pharmaceuticals, Inc, and by an
   American Society of Clinical Oncology Career Development Award (to
   D.E.G.). Peregrine Pharmaceuticals, Inc participated in the study
   design; collection, analysis, and interpretation of the data; writing of
   the report; and the decision to submit for publication. Editorial
   assistance was provided by Impact Communication Partners, Inc.
CR [Anonymous], LANCET
   Beck AW, 2006, INT J CANCER, V118, P2639, DOI 10.1002/ijc.21684
   Blom JW, 2005, JAMA-J AM MED ASSOC, V293, P715, DOI 10.1001/jama.293.6.715
   Borghaei H, 2015, NEW ENGL J MED, V373, P1627, DOI 10.1056/NEJMoa1507643
   Brahmer J, 2015, NEW ENGL J MED, V373, P123, DOI 10.1056/NEJMoa1504627
   Brahmer JR, 2012, NEW ENGL J MED, V366, P2455, DOI 10.1056/NEJMoa1200694
   Chalasani P, 2015, CANCER MED-US, V4, P1051, DOI 10.1002/cam4.447
   Daleke DL, 2003, J LIPID RES, V44, P233, DOI 10.1194/jlr.R200019-JLR200
   Digumarti R, 2014, LUNG CANCER, V86, P231, DOI 10.1016/j.lungcan.2014.08.010
   Eisenhauer EA, 2009, EUR J CANCER, V45, P228, DOI 10.1016/j.ejca.2008.10.026
   Fadok VA, 1998, J CLIN INVEST, V101, P890, DOI 10.1172/JCI1112
   Gaipl US, 2003, IMMUNOBIOLOGY, V207, P73, DOI 10.1078/0171-2985-00217
   Garon EB, 2014, LANCET, V384, P665, DOI 10.1016/S0140-6736(14)60845-X
   Gerber DE, 2015, AM J NUCL MED MOLEC, V5, P493
   Gerber DE, 2011, CLIN CANCER RES, V17, P6888, DOI 10.1158/1078-0432.CCR-11-1074
   Gong J, 2013, MOL IMAGING, V12, P244, DOI 10.2310/7290.2012.00039
   Hanna N, 2004, J CLIN ONCOL, V22, P1589, DOI 10.1200/JCO.2004.08.163
   He J, 2007, CLIN CANCER RES, V13, P5211, DOI 10.1158/1078-0432.CCR-07-0793
   He J, 2009, CLIN CANCER RES, V15, P6871, DOI 10.1158/1078-0432.CCR-09-1499
   Hoffmann PR, 2001, J CELL BIOL, V155, P649, DOI 10.1083/jcb.200108080
   Huang XM, 2005, CANCER RES, V65, P4408, DOI 10.1158/0008-5472.CAN-05-0031
   Jennewein M, 2008, CLIN CANCER RES, V14, P1377, DOI 10.1158/1078-0432.CCR-07-1516
   Khorana AA, 2009, ANN ONCOL, V20, P1619, DOI 10.1093/annonc/mdp068
   Khorana AA, 2012, HEMATOL-AM SOC HEMAT, P626, DOI 10.1182/asheducation-2012.1.626
   Lynch TJ, 2012, J CLIN ONCOL, V30, P2046, DOI 10.1200/JCO.2011.38.4032
   Ran S, 2005, CLIN CANCER RES, V11, P1551, DOI 10.1158/1078-0432.CCR-04-1645
   Ran S, 2002, INT J RADIAT ONCOL, V54, P1479, DOI 10.1016/S0360-3016(02)03928-7
   Reck M, 2013, ANN ONCOL, V24, P75, DOI 10.1093/annonc/mds213
   Reck M, 2010, ANN ONCOL, V21, P1804, DOI 10.1093/annonc/mdq020
   Reck M, 2014, LANCET ONCOL, V15, P143, DOI 10.1016/S1470-2045(13)70586-2
   Riedl S, 2011, BBA-BIOMEMBRANES, V1808, P2638, DOI 10.1016/j.bbamem.2011.07.026
   SACK GH, 1977, MEDICINE, V56, P1, DOI 10.1097/00005792-197756010-00001
   Sandler A, 2006, NEW ENGL J MED, V355, P2542, DOI 10.1056/NEJMoa061884
   Shepherd FA, 2000, J CLIN ONCOL, V18, P2095, DOI 10.1200/JCO.2000.18.10.2095
   Topalian SL, 2012, NEW ENGL J MED, V366, P2443, DOI 10.1056/NEJMoa1200690
   Voll RE, 1997, NATURE, V390, P350, DOI 10.1038/37022
   Yin Y, 2013, CANCER IMMUNOL RES, V1, P256, DOI 10.1158/2326-6066.CIR-13-0073
NR 37
TC 17
Z9 18
U1 0
U2 0
PU CIG MEDIA GROUP, LP
PI DALLAS
PA 3500 MAPLE AVENUE, STE 750, DALLAS, TX 75219-3931 USA
SN 1525-7304
EI 1938-0690
J9 CLIN LUNG CANCER
JI Clin. Lung Cancer
PD MAY
PY 2016
VL 17
IS 3
BP 169
EP 176
DI 10.1016/j.cllc.2016.02.003
PG 8
WC Oncology
WE Science Citation Index Expanded (SCI-EXPANDED)
SC Oncology
GA DN9KU
UT WOS:000377399300002
PM 27265742
OA hybrid
DA 2023-08-27
ER

PT J
AU ISHIKAWA, K
   EDO, M
   TERADA, N
   OKAMOTO, Y
   TOGAWA, K
AF ISHIKAWA, K
   EDO, M
   TERADA, N
   OKAMOTO, Y
   TOGAWA, K
TI GAIT ANALYSIS IN PATIENTS WITH VERTIGO
SO EUROPEAN ARCHIVES OF OTO-RHINO-LARYNGOLOGY
LA English
DT Article
DE GAIT ANALYSIS; VERTIGO; ELECTROMYOGRAM; ANTIGRAVITY MUSCLES
ID LOCOMOTION; POSTURE
AB Gait analysis utilizing foot switches and electromyography of antigravity muscles was performed on 31 patients with vertigo. Twenty-one cases had peripheral vestibular lesions (such as vestibular neuronitis, Meniere's disease, traumatic labyrinthitis, small acoustic neuroma), and 10 cases had central lesions (such as spinocerebellar degeneration, pontine glioma, cerebellar tumor and giant acoustic neuroma). Parameters employed for analysis included time from heel strike to forefoot strike (HA-I), time from heel off to forefoot off (HA-II) as well as durations of stance, swing and (initial) double supports (DS). Fourteen healthy adults served as controls. The overall incidence of abnormality was highest in HA-I, followed by stance and swing. The occurrence of abnormalities in stance, swing and DS was higher in the central lesion when compared with the group having peripheral lesions. The significance and usefulness of gait analysis for dizzy patients are discussed.
RP ISHIKAWA, K (通讯作者)，AKITA UNIV,SCH MED,DEPT OTORHINOLARYNGOL,1-1-1 HONDO,AKITA 010,JAPAN.
CR ALLUM JHJ, 1985, VESTIBULAR VISUAL CO, P315
   DUBO HIC, 1976, ARCH PHYS MED REHAB, V57, P415
   Grillner S, 1988, Adv Neurol, V47, P425
   ISHIKAWA K, 1991, EQUIL RES, V50, P193
   KATOH Y, 1983, CLIN ORTHOP RELAT R, V177, P23
   MORI S, 1987, PROG NEUROBIOL, V28, P161, DOI 10.1016/0301-0082(87)90010-4
   NASHNER LM, 1976, EXP BRAIN RES, V26, P59
   ORLOVSKII G N, 1970, Biofizika, V15, P728
   Orlovskii G. N., 1972, Biophysics, V17, P1177
   ORLOVSKY GN, 1972, BRAIN RES, V46, P85, DOI 10.1016/0006-8993(72)90007-8
   PERRET C, 1976, NEURAL CONTROL LOCOM, P587
   Perry J, 1967, Phys Ther, V47, P778
   PERRY J, 1974, CLIN ORTHOP RELAT R, V102, P18
NR 13
TC 13
Z9 13
U1 0
U2 0
PU SPRINGER VERLAG
PI NEW YORK
PA 175 FIFTH AVE, NEW YORK, NY 10010
SN 0937-4477
J9 EUR ARCH OTO-RHINO-L
JI Eur. Arch. Oto-Rhino-Laryn.
PD JUL
PY 1993
VL 250
IS 4
BP 229
EP 232
PG 4
WC Otorhinolaryngology
WE Science Citation Index Expanded (SCI-EXPANDED)
SC Otorhinolaryngology
GA LP604
UT WOS:A1993LP60400008
PM 8369119
DA 2023-08-27
ER

PT J
AU Huang, YQ
   Wang, LA
   Rio, QB
   Pang, J
   Wang, LF
   Yi, YT
   Zhang, J
   Zhang, Y
   Chen, RR
   Lan, WH
   Zhang, DZ
   Jiang, J
AF Huang, Yiqiang
   Wang, Lin-ang
   Rio, Qiubo
   Pang, Jian
   Wang, Luofu
   Yi, Yuting
   Zhang, Jun
   Zhang, Yao
   Chen, Rongrong
   Lan, Weihua
   Zhang, Dianzheng
   Jiang, Jun
TI Germline SDHB and SDHD mutations in pheochromocytoma and paraganglioma
   patients
SO ENDOCRINE CONNECTIONS
LA English
DT Article
DE PCC/PGL; SDHB; SDHD; genotype-phenotype correlation
ID FOUNDER MUTATIONS; GENE-MUTATIONS; ADRENAL-TUMORS; DEHYDROGENASE;
   PHENOTYPE; CARRIERS; CANCER; IMMUNOHISTOCHEMISTRY; POLYCYTHEMIA;
   PENETRANCE
AB Pheochromocytoma and paragangliomas (PCC/PGL) are neuroendocrine tumors that arise from chromaffin cells of the adrenal medulla and sympathetic/parasympathetic ganglia, respectively. Of clinical relevance regarding diagnosis is the highly variable presentation of symptoms in PCC/PGL patients. To date, the clear-cut correlations between the genotypes and phenotypes of PCC/PGL have not been entirely established. In this study, we reviewed the medical records of PCC/PGL patients with pertinent clinical, laboratory and genetic information. Next-generation sequencing (NGS) performed on patient samples revealed specific germline mutations in the SDHB (succinate dehydrogenase complex iron-sulfur subunit B) and SDHD (succinate dehydrogenase complex subunit D) genes and these mutations were validated by Sanger sequencing. Of the 119 patients, two were identified with SDHB mutation and one with SDHD mutation. Immunohistochemical (INC) staining was used to analyze the expression of these mutated genes. The germline mutations identified in the SDH genes were c343C>T and c.541-542A>G in the SDHB gene and c.334-337delACTG in the SDHD gene. IHC staining of tumors from the c.343C>T and c.541-2A>G carriers showed positive expression of SDHB. Tumors from the c.334-337delACTG carrier showed no expression of SDHD and a weak diffused staining pattern for SDHB. We strongly recommend genetic testing for suspected PCC/PGL patients with a positive family history, early onset of age, erratic hypertension, recurrence or multiple tumor sites and loss of SDHB and/or SDHD expression. Tailored personal management should be conducted once a patient is confirmed as an SDHB and/or SDHD mutation carrier or diagnosed with PCC/PGL.
C1 [Huang, Yiqiang; Wang, Lin-ang; Rio, Qiubo; Pang, Jian; Wang, Luofu; Zhang, Jun; Zhang, Yao; Lan, Weihua; Jiang, Jun] Third Mil Med Univ, Daping Hosp, Inst Surg Res, Dept Urol, Chongqing, Peoples R China.
   [Yi, Yuting; Chen, Rongrong] Geneplus Beijing Inst, Beijing, Peoples R China.
   [Zhang, Dianzheng] Philadelphia Coll Osteopath Med, Dept Biomed Sci, Philadelphia, PA USA.
C3 Army Medical University
RP Jiang, J (通讯作者)，Third Mil Med Univ, Daping Hosp, Inst Surg Res, Dept Urol, Chongqing, Peoples R China.
EM jiangjun_64@163.com
RI Chen, Rongrong/HME-1027-2023; wang, lin/HHM-2225-2022; wang,
   lin/HZK-4145-2023; wang, lina/HGC-1592-2022
CR Amar L, 2005, J CLIN ONCOL, V23, P8812, DOI 10.1200/JCO.2005.03.1484
   Andrews KA, 2016, LANCET, V387, P19
   Ayala-Ramirez M, 2011, J CLIN ENDOCR METAB, V96, P717, DOI 10.1210/jc.2010-1946
   Bardella C, 2011, BBA-BIOENERGETICS, V1807, P1432, DOI 10.1016/j.bbabio.2011.07.003
   Bayley JP, 2006, BMC MED GENET, V7, DOI 10.1186/1471-2350-7-1
   Baysal BE, 2000, SCIENCE, V287, P848, DOI 10.1126/science.287.5454.848
   BEARD CM, 1983, MAYO CLIN PROC, V58, P802
   Benn DE, 2006, J CLIN ENDOCR METAB, V91, P827, DOI 10.1210/jc.2005-1862
   Benn DE, 2015, ENDOCR-RELAT CANCER, V22, pT91, DOI 10.1530/ERC-15-0268
   Castelblanco E, 2013, ENDOCR PATHOL, V24, P199, DOI 10.1007/s12022-013-9269-4
   Choat H, 2014, CASE REP ENDOCRINOL, V2014, DOI 10.1155/2014/502734
   Crona J, 2017, ENDOCR REV, V38, P489, DOI 10.1210/er.2017-00062
   Fishbein L, 2017, CANCER CELL, V31, P181, DOI 10.1016/j.ccell.2017.01.001
   Gill AJ, 2018, HISTOPATHOLOGY, V72, P106, DOI 10.1111/his.13277
   Gill AJ, 2014, AM J SURG PATHOL, V38, P1588, DOI 10.1097/PAS.0000000000000292
   Gill AJ, 2010, HUM PATHOL, V41, P805, DOI 10.1016/j.humpath.2009.12.005
   Hamidi O, 2017, J CLIN ENDOCR METAB, V102, P3296, DOI 10.1210/jc.2017-00992
   Helman G, 2016, ANN NEUROL, V79, P379, DOI 10.1002/ana.24572
   Hensen EF, 2012, CLIN GENET, V81, P284, DOI 10.1111/j.1399-0004.2011.01653.x
   Jochmanova I, 2017, J CANCER RES CLIN, V143, P1421, DOI 10.1007/s00432-017-2397-3
   Korpershoek E., 2017, DIAGN HISTOPATHOL, V23, P335, DOI [10.1016/j.mpdhp.2017.06.001, DOI 10.1016/J.MPDHP.2017.06.001]
   Korpershoek E, 2011, J CLIN ENDOCR METAB, V96, pE1472, DOI 10.1210/jc.2011-1043
   Lam AKY, 2017, ENDOCR PATHOL, V28, P213, DOI 10.1007/s12022-017-9484-5
   Lefebvre M, 2014, CURR ONCOL, V21, pE8, DOI 10.3747/co.21.1579
   Liu QL, 2018, ENDOCR CONNECT, V7, P870, DOI 10.1530/EC-18-0167
   Liu QL, 2017, CANCER BIOL THER, V18, P944, DOI 10.1080/15384047.2017.1394553
   Liu QL, 2017, ENDOCR PATHOL, V28, P75, DOI 10.1007/s12022-017-9469-4
   Liu QL, 2017, MEDICINE, V96, DOI 10.1097/MD.0000000000005967
   Marques RR, 2018, J SURG CASE REP, DOI 10.1093/jscr/rjy060
   Mason EF, 2013, AM J SURG PATHOL, V37, P1612, DOI 10.1097/PAS.0b013e318293d83c
   Niemeijer ND, 2017, EUR J ENDOCRINOL, V177, P115, DOI 10.1530/EJE-17-0074
   Niemeijer ND, 2015, J CLIN ENDOCR METAB, V100, pE1386, DOI 10.1210/jc.2015-2689
   Papathomas TG, 2015, MODERN PATHOL, V28, P807, DOI 10.1038/modpathol.2015.41
   Pasini B, 2009, J INTERN MED, V266, P19, DOI 10.1111/j.1365-2796.2009.02111.x
   Patocs A, 2016, PATHOL ONCOL RES, V22, P673, DOI 10.1007/s12253-016-0050-0
   Remacha L, 2017, CLIN CANCER RES, V23, P6315, DOI 10.1158/1078-0432.CCR-16-2250
   Ricketts CJ, 2012, J UROLOGY, V188, P2063, DOI 10.1016/j.juro.2012.08.030
   Rutter J, 2010, MITOCHONDRION, V10, P393, DOI 10.1016/j.mito.2010.03.001
   STENSTROM G, 1986, ACTA MED SCAND, V220, P225
   Taschner PEM, 2001, GENE CHROMOSOME CANC, V31, P274, DOI 10.1002/gcc.1144
   Timmers HJLM, 2007, J CLIN ENDOCR METAB, V92, P779, DOI 10.1210/jc.2006.2315
   van Hulsteijn LT, 2014, FAM CANCER, V13, P651, DOI 10.1007/s10689-014-9738-z
   van Hulsteijn LT, 2012, J MED GENET, V49, P768, DOI 10.1136/jmedgenet-2012-101192
   van Nederveen FH, 2009, LANCET ONCOL, V10, P764, DOI 10.1016/S1470-2045(09)70164-0
NR 44
TC 13
Z9 13
U1 0
U2 10
PU BIOSCIENTIFICA LTD
PI BRISTOL
PA EURO HOUSE, 22 APEX COURT WOODLANDS, BRADLEY STOKE, BRISTOL BS32 4JT,
   ENGLAND
SN 2049-3614
J9 ENDOCR CONNECT
JI Endocr. Connect.
PD DEC
PY 2018
VL 7
IS 12
BP 1217
EP 1225
DI 10.1530/EC-18-0325
PG 9
WC Endocrinology & Metabolism
WE Science Citation Index Expanded (SCI-EXPANDED)
SC Endocrinology & Metabolism
GA HJ0KA
UT WOS:000456847800008
PM 30352407
OA Green Published, Green Submitted, gold
DA 2023-08-27
ER

PT J
AU Zhou, XW
   Zhang, SX
   Niu, XD
   Li, TF
   Zuo, MR
   Yang, WC
   Li, M
   Li, JH
   Yang, Y
   Wang, X
   Mao, Q
   Liu, YH
AF Zhou, Xingwang
   Zhang, Shuxin
   Niu, XiaoDong
   Li, Tengfei
   Zuo, Mingrong
   Yang, Wanchun
   Li, Mao
   Li, Junhong
   Yang, Yuan
   Wang, Xiang
   Mao, Qing
   Liu, Yanhui
TI Risk Factors for Early Mortality Among Patients with Glioma: A
   Population-Based Study
SO WORLD NEUROSURGERY
LA English
DT Article
DE Early mortality; Glioma; Risk factors; SEER
ID PREDICTIVE FACTOR; GLIOBLASTOMA; SURVIVAL; TEMOZOLOMIDE; CEREBELLAR;
   CLASSIFICATION; PROGNOSIS; LOCATION; ADULTS; AGE
AB OBJECTIVE: The present study evaluated the early death and factors associated with early mortality in patients with glioma.
   METHODS: The data used for analysis in the present study was extracted from the Surveillance, Epidemiology, and End Results data set.
   RESULTS: A total of 58,700 patients with glioma were enrolled in the present study. The proportion of patient death within 1 month and 3 months after the diagnosis was 9.24% and 19.15% for all patients, respectively. The factors significantly associated with death within 1 month after tumor resection on multivariate analysis included age at diagnosis, year of diagnosis, tumor location, histological features, tumor size, and the absence of gross total resection, radiotherapy, and chemotherapy. We also observed similar findings in the evaluation of the factors associated with 3-month mortality.
   CONCLUSION: The early deaths rates, including 1 and 3 months atter tumor resection in patients with glioma, have decreased slightly during the previous 40 years. The risk factors for early mortality included advanced age, male sex, tumor located in the lateral ventricle, cerebellum, or brainstem, receipt of biopsy only, no chemotherapy or radiotherapy, and specific histopathological types.
C1 [Zhou, Xingwang; Zhang, Shuxin; Niu, XiaoDong; Li, Tengfei; Zuo, Mingrong; Yang, Wanchun; Li, Mao; Li, Junhong; Yang, Yuan; Wang, Xiang; Mao, Qing; Liu, Yanhui] West China Hosp, Dept Neurosurg, Chengdu, Peoples R China.
C3 Sichuan University
RP Liu, YH (通讯作者)，West China Hosp, Dept Neurosurg, Chengdu, Peoples R China.
EM yhliu2001@163.com
RI zuo, mingrong/IST-0923-2023; Yang, Wanchun/GRX-1427-2022; zhou,
   xing/GQP-4516-2022; zhou, xt/GWZ-9212-2022
OI zuo, mingrong/0000-0002-9935-3388; Yang, Wanchun/0000-0003-4852-1887; 
FU Sichuan Province Science and Technology Support Plan [2017SZ0006]
FX The present study was funded by the Sichuan Province Science and
   Technology Support Plan (grant 2017SZ0006).
CR Adeberg S, 2014, STRAHLENTHER ONKOL, V190, P31
   Attal J, 2018, J NEURO-ONCOL, V136, P413, DOI 10.1007/s11060-017-2669-4
   Bagley JH, 2013, NEUROSURG FOCUS, V34, DOI 10.3171/2012.12.FOCUS12343
   Chen JW, 2015, J NEUROL SCI, V356, P148, DOI 10.1016/j.jns.2015.06.036
   Guillamo JS, 2001, BRAIN, V124, P2528, DOI 10.1093/brain/124.12.2528
   Ho VKY, 2014, EUR J CANCER, V50, P2309, DOI 10.1016/j.ejca.2014.05.019
   Houillier C, 2010, NEUROLOGY, V75, P1560, DOI 10.1212/WNL.0b013e3181f96282
   Jani A, 2015, INT J RADIAT ONCOL, V93, pE75, DOI 10.1016/j.ijrobp.2015.07.735
   Jeswani S, 2013, NEUROSURGERY, V73, P240, DOI 10.1227/01.neu.0000430288.85680.37
   Karremann M, 2013, BRIT J CANCER, V109, P844, DOI 10.1038/bjc.2013.404
   Ladomersky E, 2019, FRONT PHARMACOL, V10, DOI 10.3389/fphar.2019.00200
   Lin CHA, 2017, CELL CYCLE, V16, P765, DOI 10.1080/15384101.2017.1295186
   Louis DN, 2016, ACTA NEUROPATHOL, V131, P803, DOI 10.1007/s00401-016-1545-1
   Ostrom QT, 2018, INT J CANCER, V143, P2359, DOI 10.1002/ijc.31759
   Pambuku A, 2016, ANN ONCOL S, V27, pvi107
   Shinojima N, 2003, CANCER RES, V63, P6962
   Siker ML, 2011, J NEURO-ONCOL, V104, P351, DOI 10.1007/s11060-010-0500-6
   Stupp R, 2017, JAMA-J AM MED ASSOC, V318, P2306, DOI 10.1001/jama.2017.18718
   Turconi G, 2013, J HUM NUTR DIET, V26, P48, DOI 10.1111/j.1365-277X.2012.01289.x
   Utsuki S, 2012, BRAIN TUMOR PATHOL, V29, P87, DOI 10.1007/s10014-011-0070-0
   Walsh KM, 2013, NEURO-ONCOLOGY, V15, P1041, DOI 10.1093/neuonc/not051
   Wick W, 2012, LANCET ONCOL, V13, P707, DOI 10.1016/S1470-2045(12)70164-X
   Yuan P, 2016, PLOS ONE, V11, DOI 10.1371/journal.pone.0146803
NR 23
TC 5
Z9 5
U1 1
U2 8
PU ELSEVIER SCIENCE INC
PI NEW YORK
PA STE 800, 230 PARK AVE, NEW YORK, NY 10169 USA
SN 1878-8750
EI 1878-8769
J9 WORLD NEUROSURG
JI World Neurosurg.
PD APR
PY 2020
VL 136
BP E496
EP E503
DI 10.1016/j.wneu.2020.01.041
PG 8
WC Clinical Neurology; Surgery
WE Science Citation Index Expanded (SCI-EXPANDED)
SC Neurosciences & Neurology; Surgery
GA KW0BN
UT WOS:000520838600053
PM 31954903
DA 2023-08-27
ER

PT J
AU Dunkel, IJ
   Doz, F
   Foreman, NK
   Hargrave, D
   Lassaletta, A
   Andre, N
   Hansford, JR
   Hassall, T
   Eyrich, M
   Gururangan, S
   Bartels, U
   Gajjar, A
   Howell, L
   Warad, D
   Pacius, M
   Tam, R
   Wang, Y
   Zhu, L
   Cohen, K
AF Dunkel, Ira J.
   Doz, Francois
   Foreman, Nicholas K.
   Hargrave, Darren
   Lassaletta, Alvaro
   Andre, Nicolas
   Hansford, Jordan R.
   Hassall, Tim
   Eyrich, Matthias
   Gururangan, Sridharan
   Bartels, Ute
   Gajjar, Amar
   Howell, Lisa
   Warad, Deepti
   Pacius, Misena
   Tam, Rachel
   Wang, Yu
   Zhu, Li
   Cohen, Kenneth
TI Nivolumab with or without ipilimumab in pediatric patients with
   high-grade CNS malignancies: Safety, efficacy, biomarker, and
   pharmacokinetics-CheckMate 908
SO NEURO-ONCOLOGY
LA English
DT Article
DE checkpoint inhibitors; DIPG; ependymoma; HGG; medulloblastoma
ID PHASE-II; MOLECULAR SUBGROUPS; SOLID TUMORS; SINGLE-ARM; OPEN-LABEL;
   RECURRENT; CHILDREN; MEDULLOBLASTOMA; GLIOBLASTOMA; GLIOMA
AB Background. Therapeutic options are limited in pediatric CNS malignancies. CheckMate 908 (NCT03130959) is an open-label, sequential-arm, phase 1b/2 study investigating nivolumab (NIVO) and NIVO + ipilimumab (IPI) in pediatric patients with high-grade CNS malignancies.
   Methods. Patients (N = 166) in 5 cohorts received NIVO 3 mg/kg every 2 weeks (Q2W) or NIVO 3 mg/kg + IPI 1 mg/kg every 3 weeks (4 doses) followed by NIVO 3 mg/kg Q2W. Primary endpoints included overall survival (OS; newly diagnosed diffuse intrinsic pontine glioma [DIPG]) and progression-free survival (PFS; other recurrent/progressive or relapsed/resistant CNS cohorts). Secondary endpoints included other efficacy metrics and safety. Exploratory endpoints included pharmacokinetics and biomarker analyses.
   Results. As of January 13, 2021, median OS (80% CI) was 11.7 (10.3-16.5) and 10.8 (9.1-15.8) months with NIVO and NIVO + IPI, respectively, in newly diagnosed DIPG. Median PFS (80% CI) with NIVO and NIVO + IPI was 1.7 (1.4-2.7) and 1.3 (1.2-1.5) months, respectively, in recurrent/progressive high-grade glioma; 1.4 (1.2-1.4) and 2.8 (1.5-4.5) months in relapsed/resistant medulloblastoma; and 1.4 (1.4-2.6) and 4.6 (1.4-5.4) months in relapsed/resistant ependymoma. In patients with other recurrent/progressive CNS tumors, median PFS (95% CI) was 1.2 (1.1-1.3) and 1.6 (1.3-3.5) months, respectively. Grade 3/4 treatment-related adverse-event rates were 14.1% (NIVO) and 27.2% (NIVO + IPI). NIVO and IPI first-dose trough concentrations were lower in youngest and lowest-weight patients. Baseline tumor programmed death ligand 1 expression was not associated with survival.
   Conclusions. NIVO +/- IPI did not demonstrate clinical benefit relative to historical data. The overall safety profiles were manageable with no new safety signals.
C1 [Dunkel, Ira J.] Mem Sloan Kettering Canc Ctr, Dept Pediat, New York, NY USA.
   [Doz, Francois] Inst Curie, SIREDO Ctr, Paris, France.
   [Doz, Francois] Univ Paris Cite, Paris, France.
   [Foreman, Nicholas K.] Childrens Hosp Colorado, Morgan Adams Fdn, Pediat Brain Tumor Res Program, Aurora, CO USA.
   [Hargrave, Darren] Great Ormond St Hosp Sick Children, London, England.
   [Lassaletta, Alvaro] Hosp Infantil Univ Nino Jesus, Dept Pediat Hematol Oncol, Madrid, Spain.
   [Andre, Nicolas] Aix Marseille Univ, Hop Enfants Timone, AP HM, Dept Radiotherapie,Dept Pediat Hematol & Oncol, Marseille, France.
   [Andre, Nicolas] Aix Marseille Univ, Ctr Rech Cancerol Marseille, Marseille, France.
   [Hansford, Jordan R.] Univ Melbourne, Royal Childrens Hosp, Murdoch Childrens Res Inst, Childrens Canc Ctr,Dept Pediat, Melbourne, Vic, Australia.
   [Hassall, Tim] Queensland Childrens Hosp, Oncol Serv Grp, South Brisbane, Qld, Australia.
   Univ Klinikum Wurzburg, Dept Pediat Hematol Oncol & Stem Cell Transplanta, Wurzburg, Germany.
   Preston A Wells Ctr Brain Tumor Therapy, Dept Pediat, Gainesville, FL USA.
   [Bartels, Ute] Hosp Sick Children, Dept Hematol & Oncol, Toronto, ON, Canada.
   [Gajjar, Amar] St Jude Childrens Res Hosp, Dept Oncol, Memphis, TN USA.
   [Howell, Lisa] Alder Hey Childrens Hosp, Pediat Oncol, Liverpool, England.
   [Warad, Deepti; Pacius, Misena; Tam, Rachel; Wang, Yu; Zhu, Li] Bristol Myers Squibb, Princeton, NJ USA.
   [Cohen, Kenneth] Johns Hopkins Univ Hosp, Sidney Kimmel Comprehens Canc Ctr Johns Hopkins, Div Pediat Oncol, Baltimore, MD USA.
C3 Memorial Sloan Kettering Cancer Center; UDICE-French Research
   Universities; Universite PSL; UNICANCER; Institut Curie; UDICE-French
   Research Universities; Universite Paris Cite; Children's Hospital
   Colorado; University of London; University College London; Great Ormond
   Street Hospital for Children NHS Foundation Trust; UDICE-French Research
   Universities; Aix-Marseille Universite; Assistance Publique-Hopitaux de
   Marseille; UDICE-French Research Universities; Aix-Marseille Universite;
   Murdoch Children's Research Institute; Royal Children's Hospital
   Melbourne; University of Melbourne; University of Wurzburg; University
   of Toronto; Hospital for Sick Children (SickKids); St Jude Children's
   Research Hospital; Alder Hey Children's NHS Foundation Trust; Alder Hey
   Children's Hospital; Bristol-Myers Squibb; Johns Hopkins University;
   Johns Hopkins Medicine
RP Dunkel, IJ (通讯作者)，Mem Sloan Kettering Canc Ctr, 1275York Ave,Room H-1102, New York, NY 10065 USA.
EM dunkeli@MSKCC.org
OI Dunkel, Ira/0000-0001-8091-6067
FU Bristol Myers Squibb, Princeton, NJ; National Institutes of
   Health/National Cancer Institute Cancer Center Support Grant [P30
   CA008748]; National Institute for Health and Care Research Great Ormond
   Street Hospital Biomedical Research Centre, London, UK
FX Bristol Myers Squibb, Princeton, NJ; National Institutes of
   Health/National Cancer Institute Cancer Center Support Grant to the
   Memorial Sloan Kettering Cancer Center [P30 CA008748]; D.H. received
   funding from the National Institute for Health and Care Research Great
   Ormond Street Hospital Biomedical Research Centre, London, UK.
CR Aquino D, 2017, J IMMUNOL RES, V2017, DOI 10.1155/2017/5813951
   Bouffet E, 2016, J CLIN ONCOL, V34, P2206, DOI 10.1200/JCO.2016.66.6552
   Caretti V, 2014, ACTA NEUROPATHOL, V127, P897, DOI 10.1007/s00401-014-1272-4
   Chang H, 2019, MOL DIAGN THER, V23, P507, DOI 10.1007/s40291-019-00408-y
   Chhabda S, 2016, QUANT IMAGING MED SU, V6, P486, DOI 10.21037/qims.2016.10.01
   Cloughesy TF, 2019, NAT MED, V25, P477, DOI 10.1038/s41591-018-0337-7
   Cohen KJ, 2011, NEURO-ONCOLOGY, V13, P410, DOI 10.1093/neuonc/noq205
   Cohen KJ, 2011, NEURO-ONCOLOGY, V13, P317, DOI 10.1093/neuonc/noq191
   Das A, 2022, NAT MED, V28, P125, DOI 10.1038/s41591-021-01581-6
   Davis KL, 2020, LANCET ONCOL, V21, P541, DOI 10.1016/S1470-2045(20)30023-1
   DeCordova S, 2020, FRONT IMMUNOL, V11, DOI 10.3389/fimmu.2020.01402
   Foster JB, 2019, NEURO-ONCOLOGY, V21, P1226, DOI 10.1093/neuonc/noz077
   Geoerger B, 2020, LANCET ONCOL, V21, P121, DOI 10.1016/S1470-2045(19)30671-0
   Geoerger B, 2017, EUR J CANCER, V86, P358, DOI 10.1016/j.ejca.2017.09.032
   Griesinger AM, 2013, J IMMUNOL, V191, P4880, DOI 10.4049/jimmunol.1301966
   Hambardzumyan D, 2016, NAT NEUROSCI, V19, P20, DOI 10.1038/nn.4185
   Hoffman LM, 2014, ACTA NEUROPATHOL, V127, P731, DOI 10.1007/s00401-013-1212-8
   Hwang E, 2016, NEURO-ONCOLOGY, V18, P25
   Jakacki RI, 2016, J NEURO-ONCOL, V129, P131, DOI 10.1007/s11060-016-2155-4
   Johnston DL, 2018, J PEDIAT HEMATOL ONC, V40, pE159, DOI 10.1097/MPH.0000000000001095
   Keane L, 2021, NEURO-ONCOL ADV, V3, DOI 10.1093/noajnl/vdab096
   Larkin T, 2021, JCO PRECIS ONCOL, V5, P1426, DOI 10.1200/PO.21.00153
   Leruste A, 2021, CANCER-AM CANCER SOC, V127, P172, DOI 10.1002/cncr.33172
   Lieberman NAP, 2019, NEURO-ONCOLOGY, V21, P83, DOI 10.1093/neuonc/noy145
   Lim M, 2022, NEURO-ONCOLOGY, V24, P1935, DOI 10.1093/neuonc/noac116
   Lin GL, 2018, ACTA NEUROPATHOL COM, V6, DOI 10.1186/s40478-018-0553-x
   Long Adrienne H, 2022, Am Soc Clin Oncol Educ Book, V42, P1, DOI 10.1200/EDBK_349799
   Lu JQ, 2012, CAN J NEUROL SCI, V39, P605, DOI 10.1017/S031716710001533X
   Mackay A, 2018, CANCER CELL, V33, P829, DOI 10.1016/j.ccell.2018.04.004
   Majzner RG, 2017, CANCER-AM CANCER SOC, V123, P3807, DOI 10.1002/cncr.30724
   Merchant MS, 2016, CLIN CANCER RES, V22, P1364, DOI 10.1158/1078-0432.CCR-15-0491
   Miller KD, 2021, CA-CANCER J CLIN, V71, P381, DOI 10.3322/caac.21693
   Nambirajan A, 2019, BRAIN TUMOR PATHOL, V36, P152, DOI 10.1007/s10014-019-00350-1
   Narayana A, 2010, NEURO-ONCOLOGY, V12, P985, DOI 10.1093/neuonc/noq033
   Northcott PA, 2017, NATURE, V547, P311, DOI 10.1038/nature22973
   Northcott PA, 2012, NAT REV CANCER, V12, P818, DOI 10.1038/nrc3410
   Northcott PA, 2012, EXPERT REV NEUROTHER, V12, P871, DOI [10.1586/ern.12.66, 10.1586/ERN.12.66]
   Omuro A, 2023, NEURO-ONCOLOGY, V25, P123, DOI 10.1093/neuonc/noac099
   Omuro A, 2022, NEURO-ONCOL ADV, V4, DOI 10.1093/noajnl/vdac025
   Omuro A, 2018, NEURO-ONCOLOGY, V20, P674, DOI 10.1093/neuonc/nox208
   Opdivo (nivolumab), 2021, PRESCRIBING INFORM
   Pasqualini C, 2021, EUR J CANCER, V150, P53, DOI 10.1016/j.ejca.2021.03.032
   Reardon DA, 2014, NEURO-ONCOLOGY, V16, P1441, DOI 10.1093/neuonc/nou212
   Ritzmann TA, 2020, PEDIATR BLOOD CANCER, V67, DOI 10.1002/pbc.28426
   Taylor MD, 2012, ACTA NEUROPATHOL, V123, P465, DOI 10.1007/s00401-011-0922-z
   Viana-Pereira M, 2011, PLOS ONE, V6, DOI 10.1371/journal.pone.0020588
   Wen PY, 2010, J CLIN ONCOL, V28, P1963, DOI 10.1200/JCO.2009.26.3541
   Witt DA, 2018, PEDIATR BLOOD CANCER, V65, DOI 10.1002/pbc.26960
   Yarchoan M, 2017, NEW ENGL J MED, V377, P2500, DOI 10.1056/NEJMc1713444
   Yervoy (ipilimumab), 2021, PRESCRIBING INFORM
NR 50
TC 1
Z9 1
U1 0
U2 0
PU OXFORD UNIV PRESS INC
PI CARY
PA JOURNALS DEPT, 2001 EVANS RD, CARY, NC 27513 USA
SN 1522-8517
EI 1523-5866
J9 NEURO-ONCOLOGY
JI Neuro-Oncology
PD AUG 3
PY 2023
VL 25
IS 8
BP 1530
EP 1545
AR noad031
DI 10.1093/neuonc/noad031
EA FEB 2023
PG 16
WC Oncology; Clinical Neurology
WE Science Citation Index Expanded (SCI-EXPANDED)
SC Oncology; Neurosciences & Neurology
GA N8RQ5
UT WOS:000973457900001
PM 36808285
OA Green Published, hybrid
DA 2023-08-27
ER

PT J
AU Zanoletti, E
   Mazzoni, A
   Frigo, AC
   Borsetto, D
   Cazzador, D
AF Zanoletti, Elisabetta
   Mazzoni, Antonio
   Frigo, Anna Chiara
   Borsetto, Daniele
   Cazzador, Diego
TI Hearing Preservation Outcomes and Prognostic Factors in Acoustic Neuroma
   Surgery: Predicting Cutoffs
SO OTOLOGY & NEUROTOLOGY
LA English
DT Article
DE Hearing preservation; Lateral skull base; Prognostic factors;
   Retrosigmoid approach; Vestibular schwannoma
ID VESTIBULAR SCHWANNOMA SURGERY; RETROSIGMOID APPROACH; EXPERIENCE;
   RESECTION; REMOVAL
AB Objective:To investigate the outcomes of hearing preservation surgery (HPS) for acoustic neuroma and quantify tumor and patient characteristics predictive of hearing preservation after surgery.Study Design:Retrospective study.Setting:Tertiary referral center.Patients:A total of 100 consecutive patients diagnosed with acoustic neuroma from 2000 to 2012.Intervention:Hearing preservation surgery through microscopic retrosigmoid approach combined with a retrolabyrinthine meatotomy.Main Outcome Measure:Pre- and postoperative hearing stratified according to the American Academy of Otolaryngology-Head and Neck Surgery (AAO-HNS) and the Tokyo classifications. The most accurate cutoff was identified for each tumor and patients' variable affecting the outcome by calculating the Youden index. A multivariable analysis was undertaken at these cutoffs to identify prognostic factors for hearing preservation.Results:Preoperative hearing class was preserved after surgery in 31% (AAO-HNS), and 39% (Tokyo classification) of patients. According to the AAO-HNS classification, the tumor size in the cerebello-pontine angle, pure-tone average (PTA), and speech discrimination score cutoffs for predicting good postoperative hearing function were 7mm, 21dB, and 90%, respectively. With the Tokyo classification, only the PTA cutoff differed, with 27dB. On multivariable analysis, tumor size and PTA were independent prognostic factors for postoperative hearing with high model's goodness of fit (area under the curve =0.784; 95% CI=0.68-0.88 and area under the curve =0.813; 95% CI=0.72-0.90), according to both the hearing classifications.Conclusions:The estimated cutoffs for tumor size and PTA were independently associated with HPS. These factors should be prospectively investigated before they are adopted as selection criteria for HPS.
C1 [Zanoletti, Elisabetta; Mazzoni, Antonio; Cazzador, Diego] Univ Padua, Otorhinolaryngol Unit, Dept Neurosci, Via Giustiniani 2, I-35128 Padua, Italy.
   [Frigo, Anna Chiara; Borsetto, Daniele] Univ Padua, Dept Cardiac Thorac Vasc Sci & Publ Hlth, Padua, Italy.
   [Cazzador, Diego] Univ Padua, Dept Neurosci, Human Anat Sect, Via Giustiniani 2, I-35128 Padua, Italy.
C3 University of Padua; University of Padua; University of Padua
RP Cazzador, D (通讯作者)，Univ Padua, Otorhinolaryngol Unit, Dept Neurosci, Via Giustiniani 2, I-35128 Padua, Italy.; Cazzador, D (通讯作者)，Univ Padua, Dept Neurosci, Human Anat Sect, Via Giustiniani 2, I-35128 Padua, Italy.
EM gkmcaz@hotmail.it
RI Borsetto, Daniele/AAR-8574-2020; zanoletti, elisabetta/AAC-3012-2022
OI Borsetto, Daniele/0000-0003-3464-2688; 
CR [Anonymous], 1995, Otolaryngol Head Neck Surg, V113, P179
   Brackmann DE, 2000, AM J OTOL, V21, P417, DOI 10.1016/S0196-0709(00)80054-X
   COHEN NL, 1993, AM J OTOL, V14, P423
   Di Maio S, 2011, NEUROSURGERY, V68, P632, DOI 10.1227/NEU.0b013e31820777b1
   FISCHER G, 1992, J NEUROSURG, V76, P910, DOI 10.3171/jns.1992.76.6.0910
   Fluss R, 2005, BIOMETRICAL J, V47, P458, DOI 10.1002/bimj.200410135
   Gurgel RK, 2012, OTOLARYNG HEAD NECK, V147, P803, DOI 10.1177/0194599812458401
   Hadjipanayis CG, 2018, NEUROSURGERY, V82, pE40, DOI 10.1093/neuros/nyx512
   Han DY, 2010, ACTA OTO-LARYNGOL, V130, P583, DOI 10.3109/00016480903402999
   Hummel M, 2016, WORLD NEUROSURG, V96, P444, DOI 10.1016/j.wneu.2016.09.026
   Kanzaki J, 2003, OTOL NEUROTOL, V24, P642, DOI 10.1097/00129492-200307000-00019
   Kari E, 2012, CURR OPIN OTOLARYNGO, V20, P358, DOI 10.1097/MOO.0b013e3283579673
   KEMINK JL, 1990, LARYNGOSCOPE, V100, P597
   Kirchmann M, 2017, NEUROSURGERY, V80, P49, DOI 10.1227/NEU.0000000000001414
   Kutz JW, 2012, NEUROSURGERY, V70, P334, DOI 10.1227/NEU.0b013e31823110f1
   Lassaletta L, 2003, OTOLARYNG HEAD NECK, V129, P397, DOI 10.1016/S0194-5998(03)00628-4
   MANGHAM CA, 1992, AM J OTOL, V13, P137
   Mazzoni A, 2011, ACTA OTORHINOLARYNGO, V31, P76
   Mazzoni A, 2018, OPER NEUROSURG, V14, P36, DOI 10.1093/ons/opx091
   Meyer TA, 2006, OTOL NEUROTOL, V27, P380, DOI 10.1097/00129492-200604000-00015
   Mohr G, 2005, J NEUROSURG, V102, P1, DOI 10.3171/jns.2005.102.1.0001
   NADOL JB, 1992, LARYNGOSCOPE, V102, P1153, DOI 10.1288/00005537-199210000-00010
   Nguyen QT, 2012, OTOL NEUROTOL, V33, P455, DOI 10.1097/MAO.0b013e318245cf01
   POST KD, 1995, J NEUROSURG, V83, P191, DOI 10.3171/jns.1995.83.2.0191
   Rachinger J, 2011, J NEUROSURG, V115, P900, DOI 10.3171/2011.7.JNS102092
   RASTOGI P, 1995, SKULL BASE SURG, V5, P137, DOI 10.1055/s-2008-1058927
   Robinette MS, 1997, AM J OTOL, V18, P738
   SIMEL DL, 1991, J CLIN EPIDEMIOL, V44, P763, DOI 10.1016/0895-4356(91)90128-V
   Sughrue ME, 2010, J CLIN NEUROSCI, V17, P1126, DOI 10.1016/j.jocn.2010.01.018
   Tanaka Y, 2003, NEUROSURGERY, V53, P634, DOI 10.1227/01.NEU.0000080062.61335.A5
   Tringali S, 2010, OTOL NEUROTOL, V31, P1469, DOI 10.1097/MAO.0b013e3181f7ab47
   Yamakami I, 2014, J NEUROSURG, V121, P554, DOI 10.3171/2014.6.JNS132471
   Zanoletti E, 2019, ACTA OTORHINOLARYNGO, V39, pS1, DOI 10.14639/0392-100X-suppl.1-39-2019
   Zanoletti E, 2018, ACTA OTORHINOLARYNGO, V38, P384, DOI 10.14639/0392-100X-1756
NR 34
TC 12
Z9 13
U1 0
U2 1
PU LIPPINCOTT WILLIAMS & WILKINS
PI PHILADELPHIA
PA TWO COMMERCE SQ, 2001 MARKET ST, PHILADELPHIA, PA 19103 USA
SN 1531-7129
EI 1537-4505
J9 OTOL NEUROTOL
JI Otol. Neurotol.
PD JUN
PY 2020
VL 41
IS 5
BP 686
EP 693
DI 10.1097/MAO.0000000000002602
PG 8
WC Clinical Neurology; Otorhinolaryngology
WE Science Citation Index Expanded (SCI-EXPANDED)
SC Neurosciences & Neurology; Otorhinolaryngology
GA NE6KT
UT WOS:000562709500035
PM 32118808
DA 2023-08-27
ER

PT J
AU Yamamoto, ET
   Mizuno, M
   Nishikawa, K
   Miyazawa, S
   Zhang, LS
   Matsuo, S
   Natori, Y
AF Yamamoto, ET
   Mizuno, M
   Nishikawa, K
   Miyazawa, S
   Zhang, LS
   Matsuo, S
   Natori, Y
TI Shiga toxin 1causes direct renal injury in rats
SO INFECTION AND IMMUNITY
LA English
DT Article
ID HEMOLYTIC-UREMIC SYNDROME; THROMBOTIC THROMBOCYTOPENIC PURPURA;
   MICROVASCULAR ENDOTHELIAL-CELLS; ESCHERICHIA-COLI O157-H7; PROXIMAL
   TUBULE CELLS; TUMOR-NECROSIS-FACTOR; PLATELET-AGGREGATION;
   ISCHEMIA-REPERFUSION; POSSIBLE INVOLVEMENT; INDUCE EXPRESSION
AB Infection with Shiga toxin (Stx)-producing Escherichia coli has been implicated to cause hemolytic uremic syndrome, which is characterized by histological abnormalities such as microvascular thrombi and tubular cell damage in the kidney. Although Stx is known to be the major virulence factor of the pathogen, it is still unclear whether Stx directly impairs renal cells in vivo to cause such histological changes and deterioration of renal function. To assess the consequence of the direct action of Stx on renal cells, left kidneys of rats were perfused with Stx1 from the renal artery through the renal vein and then revascularized. Kidneys of control animals were perfused with the vehicle alone. On day 1, apoptosis and induction of tumor necrosis factor alpha gene expression were noticed to occur in the medulla of the Stx1-perfused kidneys. On day 3, extensive tubular injuries were observed by light microscopy: aggregated platelets and monocytic infiltrates in both glomeruli and the medullary interstitium were detected by immunostaining. Tubular changes were more extensive on day 9, with areas of infarction seen in the cortex and medulla. These changes were not found to occur in the sham-operated kidneys. No obvious glomerular changes were detected by light microscopy at any time point. When nonperfused right kidneys were removed after the Stx1 perfusion of the left kidneys, the serum creatinine and blood urea nitrogen levels were increased from day 2, and acute renal failure followed on day 3. These results indicate that Stx1 caused glomerular platelet aggregation, tubular damage, and acute deterioration of renal function by acting directly on renal cells.
C1 Int Med Ctr Japan, Dept Clin Pharmacol, Res Inst, Shinjuku Ku, Tokyo 1628655, Japan.
   Nagoya Univ, Grad Sch Med, Div Clin Immunol, Nagoya, Aichi 4668550, Japan.
C3 National Center for Global Health & Medicine - Japan; Nagoya University
RP Natori, Y (通讯作者)，Int Med Ctr Japan, Dept Clin Pharmacol, Res Inst, Shinjuku Ku, 1-21-1 Toyama, Tokyo 1628655, Japan.
EM natoriya@ri.imcj.go.jp
RI Mizuno, Masashi/I-7347-2014
CR CHOMCZYNSKI P, 1987, ANAL BIOCHEM, V162, P156, DOI 10.1016/0003-2697(87)90021-2
   Cooling LLW, 1998, INFECT IMMUN, V66, P4355
   Donnahoo KK, 1999, AM J PHYSIOL-REG I, V277, pR922, DOI 10.1152/ajpregu.1999.277.3.R922
   Fenwick BW, 1998, ESCHERICHIA COLI O15, P268
   FITZPATRICK MM, 1992, KIDNEY INT, V42, P951, DOI 10.1038/ki.1992.372
   Gunzer F, 2002, AM J CLIN PATHOL, V118, P364
   HAREL Y, 1993, J CLIN INVEST, V92, P2110, DOI 10.1172/JCI116811
   Hughes AK, 1998, KIDNEY INT, V54, P1093, DOI 10.1046/j.1523-1755.1998.00118.x
   Hughes AK, 1998, KIDNEY INT, V54, P426, DOI 10.1046/j.1523-1755.1998.00015.x
   INWARD CD, 1995, J INFECTION, V30, P213, DOI 10.1016/S0163-4453(95)90693-2
   Inward CD, 1997, ARCH DIS CHILD, V77, P145, DOI 10.1136/adc.77.2.145
   Kaplan BS, 1998, J AM SOC NEPHROL, V9, P1126
   Kaplan BS, 1998, KIDNEY INT, V54, P648, DOI 10.1046/j.1523-1755.1998.00037.x
   Karpman D, 1995, PEDIATR NEPHROL, V9, P694, DOI 10.1007/BF00868714
   Karpman D, 2001, BLOOD, V97, P3100, DOI 10.1182/blood.V97.10.3100
   Karpman D, 1998, INFECT IMMUN, V66, P636, DOI 10.1128/IAI.66.2.636-644.1998
   MATSUO S, 1989, KIDNEY INT, V36, P1011, DOI 10.1038/ki.1989.295
   MORIGI M, 1995, BLOOD, V86, P4553, DOI 10.1182/blood.V86.12.4553.bloodjournal86124553
   Morigi M, 2001, BLOOD, V98, P1828, DOI 10.1182/blood.V98.6.1828
   Nishikawa K, 2002, P NATL ACAD SCI USA, V99, P7669, DOI 10.1073/pnas.112058999
   NODA M, 1987, MICROB PATHOGENESIS, V2, P339, DOI 10.1016/0882-4010(87)90076-3
   Nogae S, 1998, J AM SOC NEPHROL, V9, P620
   OBRIEN AD, 1983, LANCET, V1, P702
   OBRIG TG, 1998, ESCHERICHIA COLI O15, P303
   Ou ZL, 1998, ANAL BIOCHEM, V261, P227, DOI 10.1006/abio.1998.2730
   REMUZZI G, 1995, KIDNEY INT, V48, P2, DOI 10.1038/ki.1995.261
   RICHARDSON SE, 1988, HUM PATHOL, V19, P1102, DOI 10.1016/S0046-8177(88)80093-5
   Ruggenenti P, 2001, KIDNEY INT, V60, P831, DOI 10.1046/j.1523-1755.2001.060003831.x
   Shibolet O, 1997, FEMS IMMUNOL MED MIC, V18, P55, DOI 10.1016/S0928-8244(97)00023-0
   Simon M, 1998, KIDNEY INT, V54, P1117, DOI 10.1046/j.1523-1755.1998.00085.x
   Taguchi T, 1998, KIDNEY INT, V53, P1681, DOI 10.1046/j.1523-1755.1998.00939.x
   Taylor FB, 1999, AM J PATHOL, V154, P1285, DOI 10.1016/S0002-9440(10)65380-1
   TESH VL, 1993, INFECT IMMUN, V61, P3392, DOI 10.1128/IAI.61.8.3392-3402.1993
   TESH VL, 1994, INFECT IMMUN, V62, P5085, DOI 10.1128/IAI.62.11.5085-5094.1994
   Van Setten PA, 1998, PEDIATR RES, V43, P759, DOI 10.1203/00006450-199806000-00008
   VANDEKAR NCAJ, 1992, BLOOD, V80, P2755
   vanSetten PA, 1997, KIDNEY INT, V51, P1245, DOI 10.1038/ki.1997.170
   VETTERLEIN F, 1986, AM J PHYSIOL, V251, pH510, DOI 10.1152/ajpheart.1986.251.3.H510
   Viisoreanu D, 2000, THROMB RES, V98, P403, DOI 10.1016/S0049-3848(00)00191-2
   Woods JB, 2002, J INFECT DIS, V185, P550, DOI 10.1086/338633
   Yagi H, 2001, AM J HEMATOL, V66, P105, DOI 10.1002/1096-8652(200102)66:2<105::AID-AJH1025>3.0.CO;2-1
   Yamazaki K, 1999, RECENT PROG CHILD AD, V2, P231
NR 42
TC 11
Z9 11
U1 0
U2 1
PU AMER SOC MICROBIOLOGY
PI WASHINGTON
PA 1752 N ST NW, WASHINGTON, DC 20036-2904 USA
SN 0019-9567
EI 1098-5522
J9 INFECT IMMUN
JI Infect. Immun.
PD NOV
PY 2005
VL 73
IS 11
BP 7099
EP 7106
DI 10.1128/IAI.73.11.7099-7106.2005
PG 8
WC Immunology; Infectious Diseases
WE Science Citation Index Expanded (SCI-EXPANDED)
SC Immunology; Infectious Diseases
GA 977WI
UT WOS:000232833800003
PM 16239503
OA Green Published, Bronze
DA 2023-08-27
ER

PT J
AU Norregaard, R
   Bodker, T
   Jensen, BL
   Stodkilde, L
   Nielsen, S
   Frokiaer, J
AF Norregaard, Rikke
   Bodker, Tina
   Jensen, Boye L.
   Stodkilde, Lene
   Nielsen, Soren
   Frokiaer, Jorgen
TI Increased renal adrenomedullin expression in rats with ureteral
   obstruction
SO AMERICAN JOURNAL OF PHYSIOLOGY-REGULATORY INTEGRATIVE AND COMPARATIVE
   PHYSIOLOGY
LA English
DT Article
DE hypoxia-inducible factor-1 alpha; bilateral ureteral obstruction;
   medullary hypoxia; inflammation; tumor neurosis factor alpha
ID NECROSIS-FACTOR-ALPHA; SMOOTH-MUSCLE-CELLS; HYPOXIA-INDUCIBLE
   FACTOR-1-ALPHA; GLOMERULAR-FILTRATION-RATE; BLOOD-FLOW DISTRIBUTION;
   IN-VIVO; INTRARENAL HEMODYNAMICS; HYPOTENSIVE PEPTIDE;
   ENDOTHELIAL-CELLS; GENE-EXPRESSION
AB Norregaard R, Bodker T, Jensen BL, Stodkilde L, Nielsen S, Frokiaer J. Increased renal adrenomedullin expression in rats with ureteral obstruction. Am J Physiol Regul Integr Comp Physiol 296: R185-R192, 2009. First published October 22, 2008; doi:10.1152/ajpregu.00170.2008.-Ureteral obstruction is characterized by decreased renal blood flow that is associated with hypoxia within the kidney. Adrenomedullin (AM) is a peptide hormone with tissue-protective capacity that is stimulated through hypoxia. We tested the hypothesis that ureteral obstruction stimulates expression of AM and hypoxia-inducible factor-1 (HIF-1 alpha) in kidneys. Rats were exposed to bilateral ureteral obstruction (BUO) for 2, 6, 12, and 24 h or sham operation and compared with unilateral obstruction (UUO). AM mRNA expression was measured by quantitative PCR in cortex and outer medulla (C + OM) and inner medulla (IM). AM and HIF-1 alpha protein abundance and localization were determined in rats subjected to 24-h BUO. AM mRNA expression in C + OM increased significantly after 12-h BUO and further increased after 24 h. In IM, AM mRNA expression increased significantly in response to BUO for 6 h and further increased after 24 h. AM peptide abundance was enhanced in C + OM and IM after 24-h BUO. Immunohistochemical labeling of kidneys showed a wider distribution and more intense AM signal in 24-h BUO compared with Sham. In UUO rats, AM mRNA expression increased significantly in IM of the obstructed kidney compared with nonobstructed and Sham kidney whereas AM peptide increased in IM compared with Sham. HIF-1 alpha protein abundance increased significantly in IM after 24-h BUO compared with Sham and HIF-1 alpha immunoreactive protein colocalized with AM. In summary, AM and HIF-1 alpha expression increases in response to ureteral obstruction in agreement with expected oxygen gradients. Hypoxia acting through HIF-1 alpha accumulation may be an important pathway for the renal response to ureteral obstruction.
C1 [Frokiaer, Jorgen] Univ Aarhus, Inst Clin, Water & Salt Res Ctr, Dept Clin Physiol & Nucl Med,Hosp Skejby, DK-8200 Aarhus N, Denmark.
   [Norregaard, Rikke; Bodker, Tina; Stodkilde, Lene; Frokiaer, Jorgen] Univ Aarhus, Inst Clin Med, DK-8200 Aarhus N, Denmark.
   [Nielsen, Soren] Univ Aarhus, Inst Anat, DK-8200 Aarhus N, Denmark.
   [Jensen, Boye L.] Univ So Denmark, Dept Physiol & Pharmacol, Odense, Denmark.
C3 Aarhus University; Aarhus University; Aarhus University; University of
   Southern Denmark
RP Frokiaer, J (通讯作者)，Univ Aarhus, Inst Clin, Water & Salt Res Ctr, Dept Clin Physiol & Nucl Med,Hosp Skejby, DK-8200 Aarhus N, Denmark.
EM jf@ki.au.dk
OI Norregaard, Rikke/0000-0002-0580-373X; Norregaard,
   Rikke/0000-0002-1287-4181; Stodkilde, Lene/0000-0001-9434-0118
FU Danish National Research Foundation (Danmarks Grundforskningsfond); The
   Foundation of Rudolph Als; The Danish Medical Research Council; European
   Union Marie Curie Training Network Program; Aarhus Research Foundation;
   The University of Aarhus
FX The Water and Salt Research Center at the University of Aarhus is
   established and supported by the Danish National Research Foundation
   (Danmarks Grundforskningsfond). Support for this study was provided by
   The Foundation of Rudolph Als, The Danish Medical Research Council, and
   The Nordic Centre of Excellence Program in Molecular Medicine and by the
   European Union Marie Curie Training Network Program, The University of
   Aarhus Research Foundation, and The University of Aarhus.
CR Cachat F, 2003, KIDNEY INT, V63, P564, DOI 10.1046/j.1523-1755.2003.00775.x
   Cheung B, 1997, CLIN SCI, V92, P59, DOI 10.1042/cs0920059
   Chini EN, 1997, KIDNEY INT, V52, P917, DOI 10.1038/ki.1997.413
   Cormier-Regard S, 1998, J BIOL CHEM, V273, P17787, DOI 10.1074/jbc.273.28.17787
   EBARA T, 1994, EUR J PHARMACOL, V263, P69, DOI 10.1016/0014-2999(94)90524-X
   Eickelberg O, 2002, J AM SOC NEPHROL, V13, DOI 10.1097/01.ASN.0000022008.30175.5B
   Epstein FH, 1997, KIDNEY INT, V51, P381, DOI 10.1038/ki.1997.50
   FROKIAER J, 1992, AM J PHYSIOL, V263, pF527, DOI 10.1152/ajprenal.1992.263.3.F527
   Ghafar MA, 2002, LAB INVEST, V82, P903, DOI 10.1097/01.LAB.0000021135.87203.92
   HARRIS RH, 1981, KIDNEY INT, V19, P603, DOI 10.1038/ki.1981.58
   Hegarty NJ, 2001, KIDNEY INT, V59, P1059, DOI 10.1046/j.1523-1755.2001.0590031059.x
   Hinson JP, 2000, ENDOCR REV, V21, P138, DOI 10.1210/er.21.2.138
   Hofbauer KH, 2002, HYPERTENSION, V39, P161, DOI 10.1161/hy1201.097201
   Hofbauer KH, 2000, AM J PHYSIOL-REG I, V278, pR513, DOI 10.1152/ajpregu.2000.278.2.R513
   HSU CH, 1977, INVEST UROL, V14, P442
   HULAND H, 1982, UROL INT, V37, P213, DOI 10.1159/000280819
   ISHIZAKA Y, 1994, BIOCHEM BIOPH RES CO, V200, P642, DOI 10.1006/bbrc.1994.1496
   Ito K, 2004, J UROLOGY, V171, P926, DOI 10.1097/01.ju.0000105073.67242.eb
   Jensen BL, 1997, HYPERTENSION, V29, P1148, DOI 10.1161/01.HYP.29.5.1148
   Jiang BH, 1996, J BIOL CHEM, V271, P17771, DOI 10.1074/jbc.271.30.17771
   Jougasaki M, 1997, AM J PHYSIOL-RENAL, V272, pF260, DOI 10.1152/ajprenal.1997.272.2.F260
   JOUGASAKI M, 1995, AM J PHYSIOL-RENAL, V268, pF657, DOI 10.1152/ajprenal.1995.268.4.F657
   Kamitani S, 1999, FEBS LETT, V448, P111, DOI 10.1016/S0014-5793(99)00358-0
   KAPAS S, 1995, J BIOL CHEM, V270, P25344, DOI 10.1074/jbc.270.43.25344
   Kato H, 1997, ENDOCRINOLOGY, V138, P2615, DOI 10.1210/en.138.6.2615
   KITAMURA K, 1993, BIOCHEM BIOPH RES CO, V192, P553, DOI 10.1006/bbrc.1993.1451
   Koukourakis MI, 2004, CANCER CHEMOTH PHARM, V53, P8, DOI 10.1007/s00280-003-0691-z
   KUREISHI Y, 1995, BIOCHEM BIOPH RES CO, V212, P572, DOI 10.1006/bbrc.1995.2008
   Leonard MO, 2003, J BIOL CHEM, V278, P40296, DOI 10.1074/jbc.M302560200
   Li CL, 2001, AM J PHYSIOL-RENAL, V281, pF163, DOI 10.1152/ajprenal.2001.281.1.F163
   Li YY, 2005, CLIN EXP PHARMACOL P, V32, P1110, DOI 10.1111/j.1440-1681.2005.04307.x
   Meldrum KK, 2006, J SURG RES, V131, P182, DOI 10.1016/j.jss.2005.11.581
   Misseri R, 2004, J UROLOGY, V172, P1595, DOI 10.1097/01.ju.0000138902.57626.70
   MOODY TE, 1975, INVEST UROL, V13, P246
   MOODY TE, 1977, INVEST UROL, V14, P455
   Mori Y, 2002, HYPERTENSION, V40, P107, DOI 10.1161/01.HYP.0000023226.50264.42
   Nagae T, 2000, BIOCHEM BIOPH RES CO, V270, P89, DOI 10.1006/bbrc.2000.2390
   Nguyen SV, 1999, BIOCHEM BIOPH RES CO, V265, P382, DOI 10.1006/bbrc.1999.1674
   Nishimatsu H, 2002, CIRC RES, V90, P657, DOI 10.1161/01.RES.0000013697.55301.E7
   Rosenberger C, 2002, J AM SOC NEPHROL, V13, DOI 10.1097/01.ASN.0000017223.49823.2A
   Ruiz-Deya G, 2002, J ENDOUROL, V16, P611, DOI 10.1089/089277902320913323
   SAKATA J, 1993, BIOCHEM BIOPH RES CO, V195, P921, DOI 10.1006/bbrc.1993.2132
   SAKATA J, 1994, FEBS LETT, V352, P105, DOI 10.1016/0014-5793(94)00928-7
   Sandner P, 2004, AM J PHYSIOL-REG I, V286, pR942, DOI 10.1152/ajpregu.00274.2003
   Semenza GL, 2000, J APPL PHYSIOL, V88, P1474, DOI 10.1152/jappl.2000.88.4.1474
   SHIMEKAKE Y, 1995, J BIOL CHEM, V270, P4412, DOI 10.1074/jbc.270.9.4412
   SIEGEL NJ, 1977, CIRC RES, V40, P379, DOI 10.1161/01.RES.40.4.379
   SUGO S, 1994, BIOCHEM BIOPH RES CO, V203, P719, DOI 10.1006/bbrc.1994.2241
   Sweeney P, 2001, BJU INT, V88, P268, DOI 10.1046/j.1464-410x.2001.02272.x
   VAUGHAN ED, 1971, INVEST UROL, V9, P109
   Wiener CM, 1996, BIOCHEM BIOPH RES CO, V225, P485, DOI 10.1006/bbrc.1996.1199
   Wong LYF, 2005, ENDOCRINOLOGY, V146, P1321, DOI 10.1210/en.2004-1080
   YARGER WE, 1980, J CLIN INVEST, V65, P400, DOI 10.1172/JCI109683
   YARGER WE, 1974, AM J PHYSIOL, V227, P816, DOI 10.1152/ajplegacy.1974.227.4.816
   Zhou M, 1999, BBA-MOL BASIS DIS, V1453, P273, DOI 10.1016/S0925-4439(98)00111-2
NR 55
TC 6
Z9 6
U1 1
U2 6
PU AMER PHYSIOLOGICAL SOC
PI BETHESDA
PA 9650 ROCKVILLE PIKE, BETHESDA, MD 20814 USA
SN 0363-6119
EI 1522-1490
J9 AM J PHYSIOL-REG I
JI Am. J. Physiol.-Regul. Integr. Comp. Physiol.
PD JAN
PY 2009
VL 296
IS 1
BP R185
EP R192
DI 10.1152/ajpregu.00170.2008
PG 8
WC Physiology
WE Science Citation Index Expanded (SCI-EXPANDED)
SC Physiology
GA 388YM
UT WOS:000262056300024
PM 18945953
DA 2023-08-27
ER

PT J
AU Esquenazi, Y
   Moussazadeh, N
   Link, TW
   Hovinga, KE
   Reiner, AS
   DiStefano, NM
   Brennan, C
   Gutin, P
   Tabar, V
AF Esquenazi, Yoshua
   Moussazadeh, Nelson
   Link, Thomas W.
   Hovinga, Koos E.
   Reiner, Anne S.
   DiStefano, Natalie M.
   Brennan, Cameron
   Gutin, Philip
   Tabar, Viviane
TI Thalamic Glioblastoma: Clinical Presentation, Management Strategies, and
   Outcomes
SO NEUROSURGERY
LA English
DT Article
DE Hydrocephalus; Glioblastoma; Glioma; Thalamus; Ventriculoperitoneal
   shunt
ID HIGH-GRADE GLIOMAS; PROGNOSTIC-FACTORS; MALIGNANT GLIOMAS; TUMORS;
   RESECTION; SURVIVAL; CHILDREN; EXTENT; H3F3A; MUTATIONS
AB BACKGROUND: Thalamic glioblastomas (GBMs) represent a significant neurosurgical challenge. In view of the low incidence of these tumors, outcome data and management strategies are not well defined.
   OBJECTIVE: To identify the natural history and factors associated with survival in patients with thalamic glioblastoma.
   METHODS: A retrospective review of all patients with thalamic glioblastoma over a 10-yr period was performed. Presenting clinical, radiological, and outcome data were collected. Chi-squared and Fisher's exact tests were used to compare clinical characteristics across tumor groups. Cox proportional hazard models were utilized to investigate variables of interest with regard to overall survival.
   RESULTS: Fifty-seven patients met inclusion criteria, with a median age of 53 and median Karnofsky Performance Scale (KPS) score of 80. The most common presenting symptoms were weakness, confusion, and headache. Hydrocephalus was present in 47% of patients preoperatively. Stereotactic biopsy was performed in 47 cases, and 10 patients underwent craniotomy. The median overall survival was 12.2 mo. Higher KPS, younger age, and cerebrospinal fluid (CSF) diversion were correlated with better overall survival univariately, respectively, while the presence of language deficits at initial presentation was associated with poorer survival. In multivariate analysis, the only significant predictor of survival was presenting KPS.
   CONCLUSION: The overall survival of patients with thalamic glioblastoma is comparable to unresectable lobar supratentorial GBMs. Younger patients and those with good presenting functional status had improved survival. Midbrain involvement by the tumor is not a negative prognostic factor. Improved therapies are needed, and patients should be considered for early trial involvement and aggressive upfront therapy.
C1 [Esquenazi, Yoshua] Univ Texas Hlth Sci Ctr Houston, Vivian L Smith Dept Neurosurg, 6400 Fannin,Suite 2800, Houston, TX 77030 USA.
   [Esquenazi, Yoshua; Hovinga, Koos E.; DiStefano, Natalie M.; Brennan, Cameron; Gutin, Philip; Tabar, Viviane] Mem Sloan Kettering Canc Ctr, Dept Neurosurg, 1275 York Ave, New York, NY 10021 USA.
   [Moussazadeh, Nelson; Link, Thomas W.] New York Presbyterian Hosp, Weill Cornell Med Ctr, Dept Neurosurg, New York, NY USA.
   [Reiner, Anne S.] Mem Sloan Kettering Canc Ctr, Dept Epidemiol & Biostat, New York, NY 10021 USA.
C3 University of Texas System; University of Texas Health Science Center
   Houston; Memorial Sloan Kettering Cancer Center; Cornell University;
   Weill Cornell Medicine; NewYork-Presbyterian Hospital; Memorial Sloan
   Kettering Cancer Center
RP Esquenazi, Y (通讯作者)，Univ Texas Hlth Sci Ctr Houston, Vivian L Smith Dept Neurosurg, 6400 Fannin,Suite 2800, Houston, TX 77030 USA.
EM yoshua.esquenazilevy@uth.tmc.edu
RI Brennan, Cameron/R-7082-2019; Esquenazi, Yoshua/AAG-6576-2021; Brennan,
   Cameron/IWU-9193-2023; Moss, Nelson/AAN-3017-2021
OI Brennan, Cameron/0000-0003-4064-8891; Moss, Nelson/0000-0002-0930-1681
FU  [P30 CA008748]
FX This work was funded by Core Grant P30 CA008748. The authors have no
   personal, financial, or institutional interest in any of the drugs,
   materials, or devices described in this article.
CR Aihara K, 2014, NEURO-ONCOLOGY, V16, P140, DOI 10.1093/neuonc/not144
   ANDERSON JR, 1983, J CLIN ONCOL, V1, P710, DOI 10.1200/JCO.1983.1.11.710
   [Anonymous], 1994, MICRONEUROSURGERY
   Bilginer B, 2014, CHILD NERV SYST, V30, P1493, DOI 10.1007/s00381-014-2420-9
   Buckner JC, 2003, SEMIN ONCOL, V30, P10, DOI 10.1053/j.seminoncol.2003.11.031
   Buczkowicz P, 2015, FRONT ONCOL, V5, DOI 10.3389/fonc.2015.00147
   Cao L, 2015, BMC NEUROL, V15, DOI 10.1186/s12883-015-0487-x
   Chaichana KL, 2011, J NEUROSURG, V114, P604, DOI 10.3171/2010.4.JNS091340
   CHEEK WR, 1966, J NEUROSURG, V24, P505, DOI 10.3171/jns.1966.24.2.0505
   Chieffo D, 2014, J NEUROSURG-PEDIATR, V13, P507, DOI 10.3171/2014.2.PEDS13352
   Khuong-Quang DA, 2012, ACTA NEUROPATHOL, V124, P439, DOI 10.1007/s00401-012-0998-0
   Eisenstat DD, 2015, J NEURO-ONCOL, V121, P573, DOI 10.1007/s11060-014-1669-x
   Esquenazi Y, 2017, NEUROSURGERY, V81, P275, DOI 10.1093/neuros/nyw174
   Feng J, 2015, HUM PATHOL, V46, P1626, DOI 10.1016/j.humpath.2015.07.002
   Grasso CS, 2015, NAT MED, V21, P827, DOI 10.1038/nm0715-827a
   GRIGSBY PW, 1989, CANCER-AM CANCER SOC, V63, P2124, DOI 10.1002/1097-0142(19890601)63:11<2124::AID-CNCR2820631109>3.0.CO;2-9
   Hashizume R, 2014, NAT MED, V20, P1394, DOI 10.1038/nm.3716
   Hawasli AH, 2014, NEUROSURG FOCUS, V37, DOI 10.3171/2014.9.FOCUS14471
   Hayashi Y, 2004, CANCER GENET CYTOGEN, V153, P64, DOI 10.1016/j.cancergencyto.2003.12.010
   Hegi ME, 2005, NEW ENGL J MED, V352, P997, DOI 10.1056/NEJMoa043331
   KELLY PJ, 1989, NEUROSURGERY, V25, P185, DOI 10.1227/00006123-198908000-00006
   Kiran NAS, 2013, NEUROSURG REV, V36, P383, DOI 10.1007/s10143-013-0452-3
   Korshunov A, 2015, ACTA NEUROPATHOL, V129, P669, DOI 10.1007/s00401-015-1405-4
   Kramm CM, 2011, NEURO-ONCOLOGY, V13, P680, DOI 10.1093/neuonc/nor045
   Kurian KM, 2014, CLIN NEURORADIOL, V24, P231, DOI 10.1007/s00062-013-0225-y
   Lacroix M, 2001, J NEUROSURG, V95, P190, DOI 10.3171/jns.2001.95.2.0190
   Louis DN, 2007, ACTA NEUROPATHOL, V114, P547, DOI 10.1007/s00401-007-0278-6
   McGirt MJ, 2009, J NEUROSURG, V110, P156, DOI 10.3171/2008.4.17536
   McGirt MJ, 2005, J NEUROSURG, V102, P897, DOI 10.3171/jns.2005.102.5.0897
   Moton Safwan, 2015, Top Magn Reson Imaging, V24, P155, DOI 10.1097/RMR.0000000000000052
   Nishio S, 1997, ACTA NEUROCHIR, V139, P336, DOI 10.1007/BF01808830
   Omuro A, 2013, JAMA-J AM MED ASSOC, V310, P1842, DOI 10.1001/jama.2013.280319
   Orringer D, 2012, J NEUROSURG, V117, P851, DOI 10.3171/2012.8.JNS12234
   Parsons DW, 2008, SCIENCE, V321, P1807, DOI 10.1126/science.1164382
   Pathy S, 2002, NEUROL INDIA, V50, P37
   Puget S, 2007, J NEUROSURG, V106, P354, DOI 10.3171/ped.2007.106.5.354
   Sanai N, 2011, J NEUROSURG, V115, P3, DOI 10.3171/2011.2.JNS10998
   Solomon DA, 2016, BRAIN PATHOL, V26, P569, DOI 10.1111/bpa.12336
   Steiger HJ, 2000, ACTA NEUROCHIR, V142, P1327, DOI 10.1007/s007010070001
   Steiger HJ, 2000, ACTA NEUROCHIR, V142, P1368
   Sturm D, 2012, CANCER CELL, V22, P425, DOI 10.1016/j.ccr.2012.08.024
   Swanson KR, 2002, BRIT J CANCER, V86, P14, DOI 10.1038/sj.bjc.6600021
   TOVI D, 1961, J NEUROSURG, V18, P730, DOI 10.3171/jns.1961.18.6.0730
   Wisoff JH, 1998, J NEUROSURG, V89, P52, DOI 10.3171/jns.1998.89.1.0052
   Zhang R, 2016, J NEURO-ONCOL, V126, P27, DOI 10.1007/s11060-015-1936-5
NR 45
TC 27
Z9 28
U1 0
U2 1
PU LIPPINCOTT WILLIAMS & WILKINS
PI PHILADELPHIA
PA TWO COMMERCE SQ, 2001 MARKET ST, PHILADELPHIA, PA 19103 USA
SN 0148-396X
EI 1524-4040
J9 NEUROSURGERY
JI Neurosurgery
PD JUL
PY 2018
VL 83
IS 1
BP 76
EP 85
DI 10.1093/neuros/nyx349
PG 10
WC Clinical Neurology; Surgery
WE Science Citation Index Expanded (SCI-EXPANDED)
SC Neurosciences & Neurology; Surgery
GA GO1HE
UT WOS:000439699800039
PM 28973417
OA Green Published
DA 2023-08-27
ER

PT J
AU Ostrom, QT
   Gittleman, H
   Truitt, G
   Boscia, A
   Kruchko, C
   Barnholtz-Sloan, JS
AF Ostrom, Quinn T.
   Gittleman, Haley
   Truitt, Gabrielle
   Boscia, Alexander
   Kruchko, Carol
   Barnholtz-Sloan, Jill S.
TI CBTRUS Statistical Report: Primary Brain and Other Central Nervous
   System Tumors Diagnosed in the United States in 2011-2015
SO NEURO-ONCOLOGY
LA English
DT Article
ID DIFFUSE INTRINSIC PONTINE; HIGH-GRADE; 1ST-DEGREE RELATIVES; CANCER
   INCIDENCE; GLIOMA; OLIGODENDROGLIOMA; EPIDEMIOLOGY; REGISTRY; RISK;
   CHEMORADIOTHERAPY
C1 [Ostrom, Quinn T.; Gittleman, Haley; Truitt, Gabrielle; Kruchko, Carol; Barnholtz-Sloan, Jill S.] Cent Brain Tumor Registry US, Hinsdale, IL 60521 USA.
   [Ostrom, Quinn T.] Baylor Coll Med, Dan L Duncan Comprehens Canc Ctr, Houston, TX 77030 USA.
   [Gittleman, Haley; Truitt, Gabrielle; Boscia, Alexander; Barnholtz-Sloan, Jill S.] Case Western Reserve Univ, Sch Med, Case Comprehens Canc Ctr, Cleveland, OH USA.
C3 Baylor College of Medicine; Case Western Reserve University
RP Ostrom, QT (通讯作者)，Cent Brain Tumor Registry US, Hinsdale, IL 60521 USA.; Ostrom, QT (通讯作者)，Baylor Coll Med, Dan L Duncan Comprehens Canc Ctr, Houston, TX 77030 USA.
RI Barnholtz-Sloan, Jill S/A-4817-2011; Ostrom, Quinn/F-1820-2018; Boscia,
   Alexander/AAX-2326-2021
OI Barnholtz-Sloan, Jill S/0000-0001-6190-9304; Ostrom,
   Quinn/0000-0003-3469-7558; 
CR Aldape K, 2000, CANCER-AM CANCER SOC, V88, P2342, DOI 10.1002/(SICI)1097-0142(20000515)88:10<2342::AID-CNCR19>3.3.CO;2-O
   Anderson R N, 1998, Natl Vital Stat Rep, V47, P1
   [Anonymous], AD YOUNG AD CANC
   [Anonymous], US CANC STAT 1999 20
   [Anonymous], CANC INC RAT ADJ REP
   [Anonymous], 2018, NEUROONCOL
   [Anonymous], DEVCAN PROBABILITY D
   [Anonymous], NUMB PERS RAC HISP E
   [Anonymous], SEER STAT SOFTW VERS
   [Anonymous], R LANG ENV STAT COMP
   [Anonymous], SEER 18 INC MORT 200
   [Anonymous], COLL STAG DAT COLL S
   [Anonymous], SOLID TUMOR RULES
   [Anonymous], 1998, VITAL HLTH STAT 4
   [Anonymous], INT CLASSIFICATION D
   [Anonymous], 2013, 2013 RUR URB CONT CO
   [Anonymous], J NEUROONCOL
   [Anonymous], NAACCR GUID ENH HISP
   [Anonymous], IEEE REC ICD 0 3 WHO
   [Anonymous], 2015, JOINP REGR PROGR VER
   [Anonymous], 2015, J NEUROONCOL
   [Anonymous], 2016, WHO CLASSIFICATION T
   [Anonymous], NEUROONCOL
   [Anonymous], CANC MED
   [Anonymous], 2007, WHO HISTOLOGICAL CLA
   [Anonymous], 1999, NAT PROGR CANC REG C
   [Anonymous], OV SEER PROGR
   [Anonymous], ICD03 SEER NAT CANC
   Asklund T, 2015, ACTA ONCOL, V54, P377, DOI 10.3109/0284186X.2014.975369
   Braganza MZ, 2012, NEURO-ONCOLOGY, V14, P1316, DOI 10.1093/neuonc/nos208
   Brat DJ, 2015, NEW ENGL J MED, V372, P2481, DOI 10.1056/NEJMoa1402121
   Cairncross G, 2013, J CLIN ONCOL, V31, P337, DOI 10.1200/JCO.2012.43.2674
   Cairncross JG, 1998, J NATL CANCER I, V90, P1473, DOI 10.1093/jnci/90.19.1473
   Ceccarelli M, 2016, CELL, V164, P550, DOI 10.1016/j.cell.2015.12.028
   Clegg LX, 2002, J NATL CANCER I, V94, P1537
   Edwards BK, 2014, CANCER-AM CANCER SOC, V120, P1290, DOI 10.1002/cncr.28509
   Fay Michael P, 2004, Popul Health Metr, V2, P6, DOI 10.1186/1478-7954-2-6
   Fay MP, 2003, STAT MED, V22, P1837, DOI 10.1002/sim.1428
   Gittleman HR, 2015, CANCER-AM CANCER SOC, V121, P102, DOI 10.1002/cncr.29015
   Grill J, 2012, PEDIATR BLOOD CANCER, V58, P489, DOI 10.1002/pbc.24060
   GURNEY JG, 1999, NIH PUB
   Hegi ME, 2005, NEW ENGL J MED, V352, P997, DOI 10.1056/NEJMoa043331
   Hegi ME, 2008, J CLIN ONCOL, V26, P4189, DOI 10.1200/JCO.2007.11.5964
   Hill DA, 2003, CANCER EPIDEM BIOMAR, V12, P1443
   Hoffman LM, 2016, ACTA NEUROPATHOL COM, V4, DOI 10.1186/s40478-015-0269-0
   JOHNSON CH, 2007, 2007 MULTIPLE PRIMAR
   Johnson KJ, 2014, CANCER EPIDEM BIOMAR, V23, P2716, DOI 10.1158/1055-9965.EPI-14-0207
   Jones C, 2014, NAT REV CANCER, V14, P651, DOI 10.1038/nrc3811
   Kim HJ, 2000, STAT MED, V19, P335, DOI 10.1002/(SICI)1097-0258(20000215)19:3<335::AID-SIM336>3.3.CO;2-Q
   KLEIHUES P, 1993, BRAIN PATHOL, V3, P255, DOI 10.1111/j.1750-3639.1993.tb00752.x
   Kleihues P, 2000, TUMOURS NERVOUS SYST
   Kool M, 2012, ACTA NEUROPATHOL, V123, P473, DOI 10.1007/s00401-012-0958-8
   Kruchko C, 2018, NEURO-ONCOLOGY, V20, P295, DOI 10.1093/neuonc/noy006
   Kshettry VR, 2015, NEURO-ONCOLOGY, V17, P1166, DOI 10.1093/neuonc/nov069
   Lapin DH, 2017, FRONT ONCOL, V7, DOI 10.3389/fonc.2017.00057
   Lemon J., 2006, R NEWS, V6, P8, DOI DOI 10.1016/J.AGRF0RMET.2007.05.007
   Li Xiang-Rong, 2016, J Registry Manag, V43, P187
   Luo JS, 2012, SCI REP-UK, V2, DOI 10.1038/srep00451
   Mackay A, 2017, CANCER CELL, V32, P520, DOI 10.1016/j.ccell.2017.08.017
   Malmer B, 1999, INT J CANCER, V81, P366, DOI 10.1002/(SICI)1097-0215(19990505)81:3<366::AID-IJC9>3.0.CO;2-0
   Malmer B, 2003, INT J CANCER, V106, P260, DOI 10.1002/ijc.11213
   McCarthy BJ, 2002, NEURO-ONCOLOGY, V4, P134, DOI 10.1093/neuonc/4.2.134
   McCarthy Bridget J, 2013, J Registry Manag, V40, P32
   Midthune DN, 2005, J AM STAT ASSOC, V100, P61, DOI 10.1198/016214504000001899
   Northcott PA, 2017, NATURE, V547, P311, DOI 10.1038/nature22973
   Northcott PA, 2012, NAT REV CANCER, V12, P818, DOI 10.1038/nrc3410
   Northcott PA, 2012, EXPERT REV NEUROTHER, V12, P871, DOI [10.1586/ern.12.66, 10.1586/ERN.12.66]
   Noushmehr H, 2010, CANCER CELL, V17, P510, DOI 10.1016/j.ccr.2010.03.017
   Ostrom QT, 2016, NEURO-ONCOLOGY, V18, P1, DOI 10.1093/neuonc/nov297
   Ostrom QT, 2014, NEURO-ONCOLOGY, V16, P1, DOI [10.1093/neuonc/nov189, 10.1093/neuonc/nou327, 10.1093/neuonc/nou223]
   Ostrom QT, 2014, NEURO-ONCOLOGY, V16, P896, DOI 10.1093/neuonc/nou087
   Paldor I, 2016, J CLIN NEUROSCI, V34, P128, DOI 10.1016/j.jocn.2016.05.017
   Qi ST, 2014, ONCOL LETT, V7, P1895, DOI 10.3892/ol.2014.2013
   Reifenberger G, 2017, NAT REV CLIN ONCOL, V14, P434, DOI 10.1038/nrclinonc.2016.204
   Sahm F, 2014, ACTA NEUROPATHOL, V128, P551, DOI 10.1007/s00401-014-1326-7
   Scheurer ME, 2007, CANCER EPIDEM BIOMAR, V16, P2491, DOI 10.1158/1055-9965.EPI-07-0576
   Siegel RL, 2022, CA-CANCER J CLIN, V72, P7, DOI [10.3322/caac.21708, 10.3322/caac.21590, 10.3322/caac.21669, 10.3322/caac.21654, 10.3322/caac.21601, 10.3322/caac.21387, 10.3322/caac.21332, 10.3322/caac.21551]
   Steliarova-Foucher E, 2005, CANCER-AM CANCER SOC, V103, P1457, DOI 10.1002/cncr.20910
   Stupp R, 2007, J CLIN ONCOL, V25, P4127, DOI 10.1200/JCO.2007.11.8554
   Surveillance Epidemiology and End Results (SEER)Program, SEER STAT DAT MORT A
   Surveillance Epidemiology and End Results (SEER) Program, SEER STAT DAT POP TO
   Surveillance Epidemiology and End Results (SEER) Program, SEER STAT DAT INC SE
   Swerdlow SH, 2007, WHO CLASSIFICATION T
   Tiwari RC, 2006, STAT METHODS MED RES, V15, P547, DOI 10.1177/0962280206070621
   Turner MC, 2012, CANCER IMMUNOL IMMUN, V61, P1493, DOI 10.1007/s00262-011-1180-6
   van den Bent MJ, 2013, CLIN CANCER RES, V19, P5513, DOI 10.1158/1078-0432.CCR-13-1157
   van den Bent MJ, 2013, J CLIN ONCOL, V31, P344, DOI 10.1200/JCO.2012.43.2229
   van den Bent MJ, 2010, ACTA NEUROPATHOL, V120, P297, DOI 10.1007/s00401-010-0725-7
   Vogelbaum MA, 2015, J NEURO-ONCOL, V124, P413, DOI 10.1007/s11060-015-1845-7
   Weir Hannah K., 2014, Journal of the National Cancer Institute Monographs, P198, DOI 10.1093/jncimonographs/lgu018
   Wickham H, 2009, USE R, P1, DOI 10.1007/978-0-387-98141-3
   Wiemels J, 2010, J NEURO-ONCOL, V99, P307, DOI 10.1007/s11060-010-0386-3
   Wilson Reda J, 2014, J Registry Manag, V41, P65
   Wohrer A, 2009, J NEURO-ONCOL, V95, P401, DOI 10.1007/s11060-009-9938-9
   Wrensch M, 1997, AM J EPIDEMIOL, V145, P581
   Wu G, 2014, NAT GENET, V46, P444, DOI 10.1038/ng.2938
   Yan H, 2009, NEW ENGL J MED, V360, P765, DOI 10.1056/NEJMoa0808710
   Zhu L, 2012, CANCER-AM CANCER SOC, V118, P1100, DOI 10.1002/cncr.27405
   Zullig LL, 2012, MIL MED, V177, P693, DOI 10.7205/MILMED-D-11-00434
NR 99
TC 1156
Z9 1191
U1 9
U2 88
PU OXFORD UNIV PRESS INC
PI CARY
PA JOURNALS DEPT, 2001 EVANS RD, CARY, NC 27513 USA
SN 1522-8517
EI 1523-5866
J9 NEURO-ONCOLOGY
JI Neuro-Oncology
PD OCT
PY 2018
VL 20
SU 4
BP 1
EP 86
DI 10.1093/neuonc/noy131
PG 86
WC Oncology; Clinical Neurology
WE Science Citation Index Expanded (SCI-EXPANDED)
SC Oncology; Neurosciences & Neurology
GA GW6KS
UT WOS:000447063800001
PM 30445539
OA Green Published, Bronze
HC Y
HP N
DA 2023-08-27
ER

PT J
AU Zhao, SC
   Molina, A
   Yu, A
   Hanson, J
   Cheung, H
   Li, XF
   Natkunam, Y
AF Zhao, Shuchun
   Molina, Arturo
   Yu, Abigail
   Hanson, Jeff
   Cheung, Harry
   Li, Xiaofan
   Natkunam, Yasodha
TI High frequency of CD74 expression in lymphomas: implications for
   targeted therapy using a novel anti-CD74-drug conjugate
SO JOURNAL OF PATHOLOGY CLINICAL RESEARCH
LA English
DT Article
DE CD74; lymphoma; immunohistochemistry; immunomodulation
ID B-CELL LYMPHOMA; INHIBITORY FACTOR MIF; INVARIANT CHAIN; SIGNALING
   PATHWAY; MULTIPLE-MYELOMA; ANTIBODIES; MIGRATION; ACTIVATION;
   DEPENDENCE; TUMORS
AB CD74 is a type II transmembrane glycoprotein that functions as an MHC class II chaperone and displays diverse roles in immune responses. Recently, anti-CD74 immunotherapy has shown promise as an effective treatment strategy for lymphoid neoplasms in preclinical models. Using a human anti-CD74 antibody (SP7219), we defined the expression of CD74 protein in both normal and over 790 neoplastic hematolymphoid tissue samples. We found that CD74 is expressed broadly in normal B-cell compartments including primary and secondary lymphoid follicles and in the thymic medulla. The vast majority of lymphomas expressed CD74, including Hodgkin lymphomas (98%), B-cell lymphomas (96%), extranodal NK/T-cell lymphomas (88%), mature T-cell lymphomas (80%), and plasma cell myeloma (75%). Our findings confirm and expand previous observations regarding the expression of CD74 and suggest that CD74 expression on tumor cells may be directly targeted for immunomodulatory therapy for lymphoid and plasma cell malignancies.
C1 [Zhao, Shuchun; Natkunam, Yasodha] Stanford Univ, Sch Med, Dept Pathol, L235,300 Pasteur Dr, Stanford, CA 94305 USA.
   [Molina, Arturo; Yu, Abigail; Hanson, Jeff; Cheung, Harry; Li, Xiaofan] Sutro Biopharma, San Francisco, CA USA.
C3 Stanford University
RP Natkunam, Y (通讯作者)，Stanford Univ, Sch Med, Dept Pathol, L235,300 Pasteur Dr, Stanford, CA 94305 USA.
EM yaso@stanford.edu
RI Natkunam, Yasodha/L-5454-2015
OI Natkunam, Yasodha/0000-0002-9816-1018
CR Abdul-Aziz AM, 2017, CANCER RES, V77, P303, DOI 10.1158/0008-5472.CAN-16-1095
   Annunziata CM, 2007, CANCER CELL, V12, P115, DOI 10.1016/j.ccr.2007.07.004
   Bergsagel PL, 2001, ONCOGENE, V20, P5611, DOI 10.1038/sj.onc.1204641
   Binsky I, 2010, J IMMUNOL, V184, P4761, DOI 10.4049/jimmunol.0904149
   Burton JD, 2004, CLIN CANCER RES, V10, P6606, DOI 10.1158/1078-0432.CCR-04-0182
   Chapman MA, 2011, NATURE, V471, P467, DOI 10.1038/nature09837
   Datta MW, 2000, APPL IMMUNOHISTO M M, V8, P210, DOI 10.1097/00022744-200009000-00007
   DAVEY FR, 1988, AM J SURG PATHOL, V12, P699, DOI 10.1097/00000478-198809000-00006
   Demchenko YN, 2010, BLOOD, V115, P3541, DOI 10.1182/blood-2009-09-243535
   ELGHETANY MT, 1991, AM J CLIN PATHOL, V95, P517
   Embry M, 2017, BLOOD, V130
   EPSTEIN AL, 1984, J IMMUNOL, V133, P1028
   Ioachim HL, 1996, AM J SURG PATHOL, V20, P64, DOI 10.1097/00000478-199601000-00007
   Ishigami S, 2001, CANCER LETT, V168, P87, DOI 10.1016/S0304-3835(01)00503-1
   Keats JJ, 2007, CANCER CELL, V12, P131, DOI 10.1016/j.ccr.2007.07.003
   Kiyota T, 2015, MOL THER, V23, P1712, DOI 10.1038/mt.2015.142
   Le Noury DA, 2015, CELL IMMUNOL, V298, P25, DOI 10.1016/j.cellimm.2015.08.005
   Li XF, 2016, BLOOD, V128, DOI 10.1182/blood.V128.22.464.464
   LINDER J, 1988, MODERN PATHOL, V1, P29
   Lue HQ, 2011, CELL SIGNAL, V23, P135, DOI 10.1016/j.cellsig.2010.08.013
   Lue HQ, 2006, CELL SIGNAL, V18, P688, DOI 10.1016/j.cellsig.2005.06.013
   Ma Y, 2008, BLOOD, V111, P2339, DOI 10.1182/blood-2007-09-112128
   Marinelli RJ, 2008, NUCLEIC ACIDS RES, V36, pD871, DOI 10.1093/nar/gkm861
   Martin P, 2015, LEUKEMIA LYMPHOMA, V56, P3065, DOI 10.3109/10428194.2015.1028052
   MORTON PA, 1995, J IMMUNOL, V154, P137
   NORTON AJ, 1987, AM J PATHOL, V128, P225
   Peled A, 2000, BLOOD, V95, P3289, DOI 10.1182/blood.V95.11.3289.011k33_3289_3296
   Reeder CB, 2011, BLOOD, V117, P1453, DOI 10.1182/blood-2010-06-255067
   Rosenwald A, 2003, J EXP MED, V198, P851, DOI 10.1084/jem.20031074
   SARKER AB, 1992, AM J PATHOL, V141, P19
   Savage KJ, 2003, BLOOD, V102, P3871, DOI 10.1182/blood-2003-06-1841
   Schmidt-Hieber M, 2013, HAEMATOLOGICA, V98, P279, DOI 10.3324/haematol.2011.060632
   Schroder B, 2016, BBA-MOL CELL RES, V1863, P1269, DOI 10.1016/j.bbamcr.2016.03.026
   Shachar I, 2011, LEUKEMIA LYMPHOMA, V52, P1446, DOI 10.3109/10428194.2011.565437
   Stafford RL, 2014, PROTEIN ENG DES SEL, V27, P97, DOI 10.1093/protein/gzu002
   Starlets D, 2006, BLOOD, V107, P4807, DOI 10.1182/blood-2005-11-4334
   Stein R, 2007, CLIN CANCER RES, V13, p5556S, DOI 10.1158/1078-0432.CCR-07-1167
   Su HT, 2017, INFLAMM RES, V66, P209, DOI 10.1007/s00011-016-0995-1
   Swerdlow SH., 2017, WHO CLASSIFICATION T
   Tillmann S, 2013, FRONT IMMUNOL, V4, DOI 10.3389/fimmu.2013.00115
   Yin G, 2012, MABS-AUSTIN, V4, P217, DOI 10.4161/mabs.4.2.19202
   Young AN, 2001, AM J PATHOL, V158, P1639, DOI 10.1016/S0002-9440(10)64120-X
   Zimmerman ES, 2014, BIOCONJUGATE CHEM, V25, P351, DOI 10.1021/bc400490z
   Zinzani PL, 2011, CURR ONCOL REP, V13, P407, DOI 10.1007/s11912-011-0189-5
NR 44
TC 11
Z9 11
U1 1
U2 4
PU WILEY
PI HOBOKEN
PA 111 RIVER ST, HOBOKEN 07030-5774, NJ USA
EI 2056-4538
J9 J PATHOL CLIN RES
JI J. Pathol. Clin. Res.
PD JAN
PY 2019
VL 5
IS 1
BP 12
EP 24
DI 10.1002/cjp2.114
PG 13
WC Pathology
WE Science Citation Index Expanded (SCI-EXPANDED)
SC Pathology
GA HG2CD
UT WOS:000454768900002
PM 30191677
OA gold, Green Published
DA 2023-08-27
ER

PT J
AU Warren, FM
   Shelton, C
   Wiggins, RH
   Herrod, HC
   Harsberger, HR
AF Warren, Frank M.
   Shelton, Clough
   Wiggins, Richard H., III
   Herrod, H. Coleman
   Harsberger, H. Ric
TI Imaging characteristics of metastatic lesions to the cerebellopontine
   angle
SO OTOLOGY & NEUROTOLOGY
LA English
DT Article
DE cancer; cerebellopontine angle; facial paralysis; imaging; internal
   auditory canal; metastases; tumor
ID DIAGNOSIS; MELANOMA; TUMORS
AB Objective: To describe characteristic features of metastatic lesion to the cerebellopontine angle (CPA) and internal auditory canal (IAC).
   Study Design: Retrospective review.
   Setting: Tertiary care medical center.
   Patients: Patients with metastatic lesions to the CPA.
   Intervention: Diagnostic.
   Main Outcome Measurements: Clinical presentation and imaging characteristics on magnetic resonance imaging and computed tomography.
   Results: A total of 25 cases were reviewed. The average patient age was 56 years, and almost all patients presented with palsy of the cranial VII and VIII nerves. There were 14 cases of metastases to the CPA, 16 cases to the IAC, 5 cases to the CPA and IAC, and 7 cases to the dura. There were several identifiable patterns of metastases to the CPA/IAC, including the flocculus (5), pia/arachnoid (12), dura (7), and choroid plexus (3). T1 magnetic resonance imaging was most commonly isointense to hypointense to brain, with enhancement on T1 imaging with contrast. Lesions tend to be eccentric to the IAC. T2 and fiuid-attenuated inversion-recovery (FLAIR) imaging shows adjacent cerebellar and brainstem vasogenic edema. Characteristics that differentiate metastatic lesions from benign lesions of the CPA include vasogenic edema on T2 and FLAIR imaging and multiple central nervous system lesions and lesions that are eccentric to the IAC.
   Conclusion: Recognizing characteristic patterns of spread to the CPA and IAC can aid the clinician in the diagnosis of metastatic lesions to this area. Clinical history of rapidly progressive cranial nerve deficits, particularly facial paralysis in a patient with a history of malignancy, increases the level of Suspicion. Imaging characteristics of metastatic lesions to the CPA include adjacent vasogenic edema observed on T2-weighted imaging and FLAIR, eccentric location to the IAC, and multiple lesions observed on head and neck imaging.
C1 [Warren, Frank M.; Shelton, Clough] Univ Utah, Div Otolaryngol, Salt Lake City, UT 84132 USA.
   [Wiggins, Richard H., III; Herrod, H. Coleman; Harsberger, H. Ric] Univ Utah, Dept Radiol, Salt Lake City, UT 84132 USA.
C3 Utah System of Higher Education; University of Utah; Utah System of
   Higher Education; University of Utah
RP Warren, FM (通讯作者)，Univ Utah, Div Otolaryngol, 50 N Med Dr,3C 120 SOM, Salt Lake City, UT 84132 USA.
EM frank.warren@earthlink.net
CR ARRIAGA MA, 1995, ARCH OTOLARYNGOL, V121, P1052
   BRACKMANN DE, 1980, OTOLARYNG HEAD NECK, V88, P555, DOI 10.1177/019459988008800508
   Brackmann DE, 2007, OTOL NEUROTOL, V28, P529, DOI 10.1097/mao.0b013e3180383694
   Eichler AF, 2007, ONCOLOGIST, V12, P884, DOI 10.1634/theoncologist.12-7-884
   Eisen MD, 2006, OTOL NEUROTOL, V27, P553, DOI 10.1097/00129492-200606000-00019
   Ewend MG, 2007, CLIN CANCER RES, V13, P3637, DOI 10.1158/1078-0432.CCR-06-2095
   HARNSBERGER HR, 2007, DIAGNOSTIC IMAGING H
   Huang TW, 2002, OTOL NEUROTOL, V23, P975, DOI 10.1097/00129492-200211000-00027
   MOFFAT DA, 1993, J LARYNGOL OTOL, V107, P1087, DOI 10.1017/S0022215100125393
   Panagiotou IE, 2005, NEOPLASMA, V52, P150
   Swartz JD, 1999, AM J OTOL, V20, P683
   YUH WTC, 1993, AM J NEURORADIOL, V14, P99
NR 12
TC 7
Z9 7
U1 0
U2 1
PU LIPPINCOTT WILLIAMS & WILKINS
PI PHILADELPHIA
PA TWO COMMERCE SQ, 2001 MARKET ST, PHILADELPHIA, PA 19103 USA
SN 1531-7129
EI 1537-4505
J9 OTOL NEUROTOL
JI Otol. Neurotol.
PD SEP
PY 2008
VL 29
IS 6
BP 835
EP 838
DI 10.1097/MAO.0b013e31818133ae
PG 4
WC Clinical Neurology; Otorhinolaryngology
WE Science Citation Index Expanded (SCI-EXPANDED)
SC Neurosciences & Neurology; Otorhinolaryngology
GA 346MF
UT WOS:000259071900017
PM 18636029
DA 2023-08-27
ER

PT J
AU Li, LF
   Yu, CP
   Tsang, ACO
   Taw, BBT
   Lui, WM
AF Li, Lai-fung
   Yu, Chung-ping
   Tsang, Anderson Chun-on
   Taw, Benedict Beng-teck
   Lui, Wai-man
TI Near-complete regression 19 years after Gamma Knife radiosurgery of
   vestibular schwannoma with massive pseudoprogression: case report
SO JOURNAL OF NEUROSURGERY
LA English
DT Article
DE schwannoma; Gamma Knife; pseudoprogression; stereotactic radiosurgery
ID MANAGEMENT
AB Gamma Knife radiosurgery (GKRS) is a frequent treatment choice for patients with small- to moderate-sized vestibular schwannoma (VS). However, pseudoprogression after GKRS is commonly observed, with a reported incidence ranging from 7% to 77%. The wide range of the reported incidence of pseudoprogression reflects the fact that there is no consensus on how it should be diagnosed.
   The authors present the case of a 66-year-old woman who had a 2.5-cm right-sided VS treated with GKRS in 1997. The first posttreatment MRI obtained 5 months later showed that the tumor volume had increased to 9.7 cm3. The tumor volume increased further and reached its peak 24 months after treatment at 20.9 cm3, which was a 161% increase from pretreatment volume. Thereafter, the tumor shrank gradually and mass effect on the brainstem reduced over time. By 229 months after treatment, the tumor volume was 1.0 cm3, equaling 12.5% of pretreatment tumor volume, or 4.8% of peak tumor volume after treatment. This case demonstrates that if a patient remains asymptomatic despite a dramatic increase in tumor volume after GKRS, observation remains an option, because even a very sizable tumor can shrink with near-complete resolution. Patients undergoing GKRS for VS should be counseled regarding the possibility of pseudoprogression, and followed carefully over time while avoiding premature decisions for surgical removal after treatment.
C1 [Li, Lai-fung; Tsang, Anderson Chun-on; Taw, Benedict Beng-teck; Lui, Wai-man] Univ Hong Kong &, Li Ka Shing Fac Med, Dept Surg, Div Neurosurg, Hong Kong, Peoples R China.
   [Yu, Chung-ping] Canossa Hosp, Brain Ctr, Hong Kong, Peoples R China.
C3 University of Hong Kong
RP Li, LF (通讯作者)，Univ Hong Kong, Hong Kong, Peoples R China.
EM llfrandom@gmail.com
CR Breshears JD, 2019, NEUROSURGERY, V84, P123, DOI 10.1093/neuros/nyy019
   Delsanti Christine, 2008, Prog Neurol Surg, V21, P93, DOI 10.1159/000156712
   Hayhurst C, 2012, NEURO-ONCOLOGY, V14, P87, DOI 10.1093/neuonc/nor171
   Pollock BE, 2006, NEUROSURGERY, V58, P241, DOI 10.1227/01.NEU.0000194833.66593.8B
   Pollock BE, 1998, J NEUROSURG, V89, P949, DOI 10.3171/jns.1998.89.6.0949
   Pollock Bruce E, 2008, Prog Neurol Surg, V21, P222, DOI 10.1159/000157170
   Yu CP, 2000, J NEUROSURG, V93, P82, DOI 10.3171/jns.2000.93.supplement_3.0082
NR 7
TC 1
Z9 1
U1 0
U2 0
PU AMER ASSOC NEUROLOGICAL SURGEONS
PI ROLLING MEADOWS
PA 5550 MEADOWBROOK DRIVE, ROLLING MEADOWS, IL 60008 USA
SN 0022-3085
EI 1933-0693
J9 J NEUROSURG
JI J. Neurosurg.
PD MAY
PY 2020
VL 134
IS 5
BP 1455
EP 1458
DI 10.3171/2020.3.JNS20389
PG 4
WC Clinical Neurology; Surgery
WE Science Citation Index Expanded (SCI-EXPANDED)
SC Neurosciences & Neurology; Surgery
GA RZ6IA
UT WOS:000648700400002
PM 32384272
OA Bronze
DA 2023-08-27
ER

PT J
AU Mattila, MA
   Harkonen, PL
AF Mattila, Mirjami A.
   Harkonen, Pirkko L.
TI Role of fibroblast growth factor 8 in growth and progression of hormonal
   cancer
SO CYTOKINE & GROWTH FACTOR REVIEWS
LA English
DT Review
DE FGF8; breast cancer; prostate cancer; proliferation; angiogenesis
ID HUMAN PROSTATE-CANCER; MOUSE MAMMARY-TUMOR; HUMAN BREAST-CANCER;
   CARCINOMA-CELLS; INTRAEPITHELIAL NEOPLASIA; FGF RECEPTORS; ANDROGEN
   RECEPTOR; TRANSGENIC MICE; TRANSCRIPTIONAL REPRESSION; DIFFERENTIAL
   EXPRESSION
AB Hormonal cancers such as breast and prostate cancer arise from steroid hormone-regulated tissues. In addition to breast and prostate cancer hormonal regulation has also a role in endometrial, ovarian, testis and thyroid carcinomas. The effects of estrogens, androgens and progestagens on tumor growth are largely mediated by paracrine and autocrine target molecules which include growth factors and growth factor receptors. During cancer progression the hormonal growth regulation is often lost or overcome by an inappropriate activation of growth factor signaling cascades. One of the growth factors which have been associated with the regulation of growth and progression of hormonal cancer is fibroblast growth factor 8 (FGF8) which has also been recognized as an oncogene. FGF8 is widely expressed during embryonic development. It has been shown to mediate embryonic epithelial-mesenchymal transition and to have a crucial role in gastrulation and early organization and differentiation of midbrain/hindbrain, pharyngeal, cardiac, urogenital and limb structures. During adulthood FGF8 expression is much more restricted but in hormonal cancers it becomes frequently activated. High level of FGF8 expression in tumors is associated with a poor prognosis at least in prostate cancer. In experimental models FGF8 induces and facilitates prostate tumorigenesis and increases growth and angiogenesis of tumors. Several lines of evidence for autocrine and paracrine loops in the growth regulation of breast, prostate and ovarian cancer by FGF8 have been suggested. (c) 2007 Elsevier Ltd. All rights reserved.
C1 Univ Turku, Inst Biomed, Dept Anat, FIN-20520 Turku, Finland.
   Lund Univ, MAS Univ Hosp, Dept Lab Med, S-20502 Malmo, Sweden.
C3 University of Turku; Lund University
RP Harkonen, PL (通讯作者)，Univ Turku, Inst Biomed, Dept Anat, FIN-20520 Turku, Finland.
EM mimema@utu.fi; Pirkko.Harkonen@med.lu.se
CR Abu-Issa R, 2002, DEVELOPMENT, V129, P4613
   ADNANE J, 1991, ONCOGENE, V6, P659
   Albertson RC, 2005, DEV BIOL, V283, P310, DOI 10.1016/j.ydbio.2005.04.025
   Armstrong K, 2006, PROSTATE, V66, P1223, DOI 10.1002/pros.20376
   Baker RE, 2006, DEV BIOL, V293, P116, DOI 10.1016/j.ydbio.2006.01.018
   Bange J, 2002, CANCER RES, V62, P840
   Beermann F, 2006, GENESIS, V44, P1, DOI 10.1002/gene.20177
   Blunt AG, 1997, J BIOL CHEM, V272, P3733, DOI 10.1074/jbc.272.6.3733
   Brondani V, 2000, BIOCHEM BIOPH RES CO, V272, P98, DOI 10.1006/bbrc.2000.2740
   Brondani V, 2002, J MOL BIOL, V319, P715, DOI 10.1016/S0022-2836(02)00376-5
   Buratini J, 2005, REPRODUCTION, V130, P343, DOI 10.1530/rep.1.00642
   Casci T, 1999, CELL, V96, P655, DOI 10.1016/S0092-8674(00)80576-0
   Chambers D, 2000, MOL CELL NEUROSCI, V15, P22, DOI 10.1006/mcne.1999.0801
   Crossley PH, 1996, NATURE, V380, P66, DOI 10.1038/380066a0
   Crossley PH, 1996, CELL, V84, P127, DOI 10.1016/S0092-8674(00)80999-X
   CROSSLEY PH, 1995, DEVELOPMENT, V121, P439
   Daphna-Iken D, 1998, ONCOGENE, V17, P2711, DOI 10.1038/sj.onc.1202212
   Darby S, 2006, ONCOGENE, V25, P4122, DOI 10.1038/sj.onc.1209428
   Dorkin TJ, 1999, J PATHOL, V189, P564, DOI 10.1002/(SICI)1096-9896(199912)189:4<564::AID-PATH480>3.0.CO;2-1
   Dorkin TJ, 1999, ONCOGENE, V18, P2755, DOI 10.1038/sj.onc.1202624
   DORKIN TJ, 2000, BJU INT, V86, P392
   Dubrulle J, 2004, NATURE, V427, P419, DOI 10.1038/nature02216
   Dubrulle J, 2001, CELL, V106, P219, DOI 10.1016/S0092-8674(01)00437-8
   Echevarria D, 2005, BRAIN RES REV, V49, P150, DOI 10.1016/j.brainresrev.2004.12.035
   Edwards J, 2003, CLIN CANCER RES, V9, P5271
   Erdreich-Epstein A, 2006, GENE CHROMOSOME CANC, V45, P169, DOI 10.1002/gcc.20280
   FOLKMAN J, 1971, NEW ENGL J MED, V285, P1182
   Frank DU, 2002, DEVELOPMENT, V129, P4591
   Freeman KW, 2003, CANCER RES, V63, P8256
   Gemel J, 1996, GENOMICS, V35, P253, DOI 10.1006/geno.1996.0349
   Ghosh AK, 1996, CELL GROWTH DIFFER, V7, P1425
   Giri D, 1999, CLIN CANCER RES, V5, P1063
   Gnanapragasam VJ, 2002, ONCOGENE, V21, P5069, DOI 10.1038/sj.onc.1205663
   Grieshammer U, 2005, DEVELOPMENT, V132, P3847, DOI 10.1242/dev.01944
   Hanahan D, 1996, CELL, V86, P353, DOI 10.1016/S0092-8674(00)80108-7
   Haraguchi R, 2000, DEVELOPMENT, V127, P2471
   HARKONEN PL, 1990, EXP CELL RES, V186, P288, DOI 10.1016/0014-4827(90)90308-W
   HEIKINHEIMO M, 1994, MECH DEVELOP, V48, P129, DOI 10.1016/0925-4773(94)90022-1
   Hu TH, 2004, DEVELOPMENT, V131, P5491, DOI 10.1242/dev.01399
   Hughes SE, 1997, J HISTOCHEM CYTOCHEM, V45, P1005, DOI 10.1177/002215549704500710
   JAAKKOLA S, 1993, INT J CANCER, V54, P378, DOI 10.1002/ijc.2910540305
   JACQUEMIER J, 1994, INT J CANCER, V59, P373, DOI 10.1002/ijc.2910590314
   Jain RK, 1997, NAT MED, V3, P1203, DOI 10.1038/nm1197-1203
   Jain RK, 2005, SCIENCE, V307, P58, DOI 10.1126/science.1104819
   Kanda S, 1999, EXP CELL RES, V248, P203, DOI 10.1006/excr.1999.4400
   Kanda S, 1996, CELL GROWTH DIFFER, V7, P383
   Kang YB, 2004, CELL, V118, P277, DOI 10.1016/j.cell.2004.07.011
   Kapoun AM, 1997, ONCOGENE, V14, P2985, DOI 10.1038/sj.onc.1201146
   Kawata H, 2006, J CELL PHYSIOL, V207, P793, DOI 10.1002/jcp.20618
   Kawauchi S, 2005, DEVELOPMENT, V132, P5211, DOI 10.1242/dev.02143
   Kim Y, 2003, BIOCHEMISTRY-US, V42, P15197, DOI 10.1021/bi035346b
   KOGA M, 1995, J STEROID BIOCHEM, V54, P1, DOI 10.1016/0960-0760(95)00117-I
   KOUHARA H, 1994, ONCOGENE, V9, P455
   Kovalenko D, 2003, J BIOL CHEM, V278, P14087, DOI 10.1074/jbc.C200606200
   Kreuger J, 2005, BIOCHEM J, V389, P145, DOI 10.1042/BJ20042129
   Kwabi-Addo B, 2004, ENDOCR-RELAT CANCER, V11, P709, DOI 10.1677/erc.1.00535
   Kwabi-Addo B, 2004, CANCER RES, V64, P4728, DOI 10.1158/0008-5472.CAN-03-3759
   La Rosa S, 2001, J CLIN PATHOL, V54, P37
   Leung HY, 1996, ONCOGENE, V12, P1833
   Lewandoski M, 2000, NAT GENET, V26, P460, DOI 10.1038/82609
   Li HY, 2006, DEV BIOL, V290, P470, DOI 10.1016/j.ydbio.2005.11.020
   Loo BM, 2002, J BIOL CHEM, V277, P32616, DOI 10.1074/jbc.M204961200
   LUQMANI YA, 1992, BRIT J CANCER, V66, P273, DOI 10.1038/bjc.1992.256
   MACARTHUR CA, 1995, DEVELOPMENT, V121, P3603
   MACARTHUR CA, 1995, CELL GROWTH DIFFER, V6, P817
   MACARTHUR CA, 1995, J VIROL, V69, P2501, DOI 10.1128/JVI.69.4.2501-2507.1995
   Macatee TL, 2003, DEVELOPMENT, V130, P6361, DOI 10.1242/dev.00850
   Marsh SK, 1999, ONCOGENE, V18, P1053, DOI 10.1038/sj.onc.1202392
   Martin G, 2001, BIOESSAYS, V23, P865, DOI 10.1002/bies.1126
   MATTILA M, 2006, AACR ANN M
   Mattila MM, 2006, MOL CELL ENDOCRINOL, V253, P36, DOI 10.1016/j.mce.2006.04.007
   Mattila MMT, 2001, ONCOGENE, V20, P2791, DOI 10.1038/sj.onc.1204430
   MINESITA T, 1965, CANCER RES, V25, P1168
   Nakamura H, 2005, BRAIN RES REV, V49, P120, DOI 10.1016/j.brainresrev.2004.10.005
   Nezu M, 2005, BIOCHEM BIOPH RES CO, V335, P843, DOI 10.1016/j.bbrc.2005.07.153
   OHUCHI H, 1994, BIOCHEM BIOPH RES CO, V204, P882, DOI 10.1006/bbrc.1994.2542
   Olsen SK, 2006, GENE DEV, V20, P185, DOI 10.1101/gad.1365406
   Ornitz DM, 1996, J BIOL CHEM, V271, P15292, DOI 10.1074/jbc.271.25.15292
   Ornitz DM, 2005, CYTOKINE GROWTH F R, V16, P205, DOI 10.1016/j.cytogfr.2005.02.003
   ORRURTREGER A, 1993, DEV BIOL, V158, P475, DOI 10.1006/dbio.1993.1205
   Payson RA, 1996, ONCOGENE, V13, P47
   PENAULTLLORCA F, 1995, INT J CANCER, V61, P170, DOI 10.1002/ijc.2910610205
   Perantoni AO, 2005, DEVELOPMENT, V132, P3859, DOI 10.1242/dev.01945
   Powers CJ, 2000, ENDOCR-RELAT CANCER, V7, P165, DOI 10.1677/erc.0.0070165
   Preger E, 2004, P NATL ACAD SCI USA, V101, P1229, DOI 10.1073/pnas.0307952100
   Rudra-Ganguly N, 1998, ONCOGENE, V16, P1487, DOI 10.1038/sj.onc.1201652
   Ruohola JK, 2001, CANCER RES, V61, P4229
   RUOHOLA JK, 1995, ENDOCRINOLOGY, V136, P2179, DOI 10.1210/en.136.5.2179
   SATO B, 1993, J STEROID BIOCHEM, V47, P91, DOI 10.1016/0960-0760(93)90061-Z
   Sato T, 2001, DEVELOPMENT, V128, P2461
   Schmitt JF, 1996, J STEROID BIOCHEM, V57, P173, DOI 10.1016/0960-0760(95)00259-6
   Somboonporn W, 2004, ENDOCR REV, V25, P374, DOI 10.1210/er.2003-0016
   Song ZG, 2000, CANCER RES, V60, P6730
   Song ZG, 2002, CANCER RES, V62, P5096
   Sun X, 1999, GENE DEV, V13, P1834, DOI 10.1101/gad.13.14.1834
   Suzuki K, 2001, VIRCHOWS ARCH, V439, P616, DOI 10.1007/s004280100437
   Szebenyi G, 1999, INT REV CYTOL, V185, P45
   Takayashiki N, 2005, J STEROID BIOCHEM, V96, P1, DOI 10.1016/j.jsbmb.2005.01.031
   Tanaka A, 1998, CANCER RES, V58, P2053
   TANAKA A, 1995, FEBS LETT, V363, P226, DOI 10.1016/0014-5793(95)00324-3
   Tanaka A, 2002, VIRCHOWS ARCH, V441, P380, DOI 10.1007/s00428-002-0687-9
   TANAKA A, 1992, P NATL ACAD SCI USA, V89, P8828
   THEILLET C, 1993, GENE CHROMOSOME CANC, V7, P219, DOI 10.1002/gcc.2870070407
   Trumpp A, 1999, GENE DEV, V13, P3136, DOI 10.1101/gad.13.23.3136
   Tsang M, 2002, NAT CELL BIOL, V4, P165, DOI 10.1038/ncb749
   Valta MP, 2006, ENDOCRINOLOGY, V147, P2171, DOI 10.1210/en.2005-1502
   Valve E, 2000, INT J CANCER, V88, P718, DOI 10.1002/1097-0215(20001201)88:5<718::AID-IJC6>3.0.CO;2-F
   Valve E, 1997, BIOCHEM BIOPH RES CO, V232, P173, DOI 10.1006/bbrc.1997.6256
   Valve EM, 1998, BIOCHEM BIOPH RES CO, V250, P805, DOI 10.1006/bbrc.1998.9397
   Valve EM, 2001, LAB INVEST, V81, P815, DOI 10.1038/labinvest.3780291
   Viklund L, 2006, GROWTH FACTORS, V24, P151, DOI 10.1080/08977190600699426
   Wang F, 2004, PROSTATE, V58, P1, DOI 10.1002/pros.10311
   Wang F, 2002, CANCER RES, V62, P1898
   Wang JH, 2004, CLIN CANCER RES, V10, P6169, DOI 10.1158/1078-0432.CCR-04-0408
   Wang Q, 1999, J CLIN PATHOL, V52, P29, DOI 10.1136/jcp.52.1.29
   West AF, 2001, BRIT J CANCER, V85, P576, DOI 10.1054/bjoc.2001.1971
   YAMANISHI H, 1995, J STEROID BIOCHEM, V52, P49, DOI 10.1016/0960-0760(94)00148-F
   Yoshimura N, 1998, CLIN IMMUNOL IMMUNOP, V89, P28, DOI 10.1006/clin.1998.4551
   Zhong C, 2006, CANCER RES, V66, P2188, DOI 10.1158/0008-5472.CAN-05-3440
NR 119
TC 61
Z9 62
U1 0
U2 11
PU ELSEVIER SCI LTD
PI OXFORD
PA THE BOULEVARD, LANGFORD LANE, KIDLINGTON, OXFORD OX5 1GB, OXON, ENGLAND
SN 1359-6101
EI 1879-0305
J9 CYTOKINE GROWTH F R
JI Cytokine Growth Factor Rev.
PD JUL-AUG
PY 2007
VL 18
IS 3-4
BP 257
EP 266
DI 10.1016/j.cytogfr.2007.04.010
PG 10
WC Biochemistry & Molecular Biology; Cell Biology
WE Science Citation Index Expanded (SCI-EXPANDED)
SC Biochemistry & Molecular Biology; Cell Biology
GA 190QT
UT WOS:000248074700006
PM 17512240
DA 2023-08-27
ER

PT J
AU Hofland, J
   van Nederveen, FH
   Timmerman, MA
   Korpershoek, E
   de Herder, WW
   Lenders, JW
   Verhofstad, AA
   de Krijger, RR
   de Jong, FH
AF Hofland, J.
   van Nederveen, F. H.
   Timmerman, M. A.
   Korpershoek, E.
   de Herder, W. W.
   Lenders, J. W.
   Verhofstad, A. A.
   de Krijger, R. R.
   de Jong, F. H.
TI Expression of activin and inhibin subunits, receptors and binding
   proteins in human pheochromocytomas: a study based on mRNA analysis and
   immunohistochemistry
SO CLINICAL ENDOCRINOLOGY
LA English
DT Article
ID HUMAN ADRENAL-GLAND; SIGNAL-TRANSDUCTION; ALPHA-SUBUNIT; BENIGN; BCL-2;
   DIFFERENTIATION; NEOPLASMS; TUMORS; CELLS; FORMS
AB Objective Pheochromocytomas are uncommon tumours arising from chromaffin cells of the adrenal medulla and related paraganglia. So far, one of the few reported markers to discriminate malignant from benign tumours is the beta B-subunit of inhibin and activin, members of the transforming growth factor (TGF)-beta superfamily of growth and differentiation factors.
   Design We investigated the expression of the mRNAs coding for activin and inhibin subunits, their receptors and binding proteins by quantitative reverse transcriptase-polymerase chain reaction (RT-PCR) and studied the presence of the inhibin beta B-subunit in human pheochromocytomas by immunohistochemistry.
   Patients Samples from resected pheochromocytomas of patients operated between 1973 and 2003 were used for experiments.
   Results The immunohistochemical investigations revealed that staining of the inhibin beta B-subunit was positive in 12 of 36 (33%) benign and 5 of 34 (15%) malignant pheochromocytomas (P > 0.05). Therefore, it was not possible to discriminate between benign and malignant tumours solely on the basis of inhibin beta B-subunit immunohistochemistry. Quantitative real-time RT-PCR in nine benign and four malignant tumours showed expression of inhibin alpha-, beta A- and beta B-subunits, the activin receptors Alk-4, ActRIIA, and ActRIIB, and the inhibin- and activin-binding proteins betaglycan and follistatin in all samples. No correlations were detected between individually coupled expression of mRNAs of these activin- and inhibin-related genes in the 13 pheochromocytomas. Only inhibin beta A-subunit expression was different in malignant compared to benign pheochromocytomas (P = 0.020).
   Conclusions No clear role for activin and inhibin was found in discriminating between benign and malignant pheochromocytomas.
C1 Erasmus MC, Endocrine Lab, Dept Internal Med, Endocrinol Sect, NL-3000 DR Rotterdam, Netherlands.
   Erasmus MC, Dept Pathol, Rotterdam, Netherlands.
   Radboud Univ Nijmegen Med Ctr, Dept Internal Med, Nijmegen, Netherlands.
   Radboud Univ Nijmegen Med Ctr, Dept Pathol, Nijmegen, Netherlands.
C3 Erasmus University Rotterdam; Erasmus MC; Erasmus University Rotterdam;
   Erasmus MC; Radboud University Nijmegen; Radboud University Nijmegen
RP de Jong, FH (通讯作者)，Erasmus MC, Endocrine Lab, Dept Internal Med, Endocrinol Sect, Room Ee 516,POB 1738, NL-3000 DR Rotterdam, Netherlands.
EM f.h.dejong@erasmusmc.nl
RI de Krijger, Ronald/J-2564-2019; De Jong, Frank H/A-9876-2011; de+Herder,
   Wouter/AAN-8429-2021; Wu, Di/JAD-1494-2023; Hofland,
   Johannes/I-6379-2013
OI De Jong, Frank H/0000-0003-3578-1065; 
CR Arola J, 2000, J ENDOCRINOL, V165, P223, DOI 10.1677/joe.0.1650223
   BORNSTEIN SR, 1994, J CLIN ENDOCR METAB, V78, P225, DOI 10.1210/jc.78.1.225
   BRAVO EL, 1994, ENDOCR REV, V15, P356, DOI 10.1210/er.15.3.356
   Cho EY, 2001, APPL IMMUNOHISTO M M, V9, P222, DOI 10.1097/00022744-200109000-00005
   Dannenberg H, 2000, AM J PATHOL, V157, P353, DOI 10.1016/S0002-9440(10)64547-6
   de Kretser DM, 2000, MOL CELL ENDOCRINOL, V161, P43, DOI 10.1016/S0303-7207(99)00222-1
   de Krijger RR, 1999, J PATHOL, V188, P51
   Eisenhofer G, 2004, ENDOCR-RELAT CANCER, V11, P423, DOI 10.1677/erc.1.00829
   Fogt F, 1999, INT J MOL MED, V3, P271
   Gimenez-Roqueplo AP, 2003, CANCER RES, V63, P5615
   Hofland J, 2006, CLIN ENDOCRINOL, V65, P792, DOI 10.1111/j.1365-2265.2006.02668.x
   Iwasaki S, 1996, J BIOL CHEM, V271, P17360, DOI 10.1074/jbc.271.29.17360
   Lewis KA, 2000, NATURE, V404, P411, DOI 10.1038/35006129
   LING N, 1986, NATURE, V321, P779, DOI 10.1038/321779a0
   Liu J, 2000, J ENDOCRINOL, V165, P503, DOI 10.1677/joe.0.1650503
   Martens JWM, 1997, ENDOCRINOLOGY, V138, P2928, DOI 10.1210/en.138.7.2928
   McCluggage WG, 1998, J CLIN PATHOL, V51, P114, DOI 10.1136/jcp.51.2.114
   NAKAMURA T, 1990, SCIENCE, V247, P836, DOI 10.1126/science.2106159
   Neumann HPH, 2004, JAMA-J AM MED ASSOC, V292, P943, DOI 10.1001/jama.292.8.943
   Pangas SA, 2000, TRENDS ENDOCRIN MET, V11, P309, DOI 10.1016/S1043-2760(00)00294-0
   PARALKAR VM, 1992, J CELL BIOL, V119, P1721, DOI 10.1083/jcb.119.6.1721
   Pelkey TJ, 1998, MODERN PATHOL, V11, P516
   PROYE CAG, 1994, WORLD J SURG, V18, P467, DOI 10.1007/BF00353738
   Salmenkivi K, 2001, J CLIN ENDOCR METAB, V86, P2231, DOI 10.1210/jc.86.5.2231
   Silva CC, 2003, REPRODUCTION, V125, P33, DOI 10.1530/rep.0.1250033
   SPENCER SJ, 1992, J CLIN INVEST, V90, P142, DOI 10.1172/JCI115827
   Thompson LDR, 2002, AM J SURG PATHOL, V26, P551, DOI 10.1097/00000478-200205000-00002
   Tricarico C, 2002, ANAL BIOCHEM, V309, P293, DOI 10.1016/S0003-2697(02)00311-1
   VALE W, 1986, NATURE, V321, P776, DOI 10.1038/321776a0
   van der Harst E, 2000, J PATHOL, V191, P175, DOI 10.1002/(SICI)1096-9896(200006)191:2<175::AID-PATH615>3.0.CO;2-Z
   Wang EY, 2003, J ENDOCRINOL, V178, P137, DOI 10.1677/joe.0.1780137
   Zhang PJ, 2003, MODERN PATHOL, V16, P591, DOI 10.1097/01.MP.0000073134.60541.E8
NR 32
TC 13
Z9 13
U1 0
U2 1
PU WILEY
PI HOBOKEN
PA 111 RIVER ST, HOBOKEN 07030-5774, NJ USA
SN 0300-0664
EI 1365-2265
J9 CLIN ENDOCRINOL
JI Clin. Endocrinol.
PD MAR
PY 2007
VL 66
IS 3
BP 335
EP 340
DI 10.1111/j.1365-2265.2007.02732.x
PG 6
WC Endocrinology & Metabolism
WE Science Citation Index Expanded (SCI-EXPANDED)
SC Endocrinology & Metabolism
GA 134UQ
UT WOS:000244110100004
PM 17302865
DA 2023-08-27
ER

PT J
AU Riffaud, L
   Saikali, S
   Leray, E
   Hamlat, A
   Haegelen, C
   Vauleon, E
   Lesimple, T
AF Riffaud, Laurent
   Saikali, Stephan
   Leray, Emmanuelle
   Hamlat, Abderrahmane
   Haegelen, Claire
   Vauleon, Elodie
   Lesimple, Thierry
TI Survival and prognostic factors in a series of adults with
   medulloblastomas Clinical article
SO JOURNAL OF NEUROSURGERY
LA English
DT Article
DE medulloblastoma; prognostic factor; survival rate
ID MULTIMODALITY MANAGEMENT; RECURRENCE; TUMOR; INSTITUTION; CHILDREN;
   THERAPY; RELAPSE; SF-36
AB Object. In this article, the authors report their experience in the management of adult patients with medulloblastoma at their institution to identify prognostic factors important for survival and disease control.
   Methods. Between 1977 and 2005, 27 patients who were >= 16 years old and had medulloblastoma were treated consecutively. There were 16 women and 11 men with a median age of 21 years (range 16-54 years). Gross-total resection was performed in 21 patients, subtotal (>= 90%) in 2, incomplete in 1, and biopsy in 3 patients. Six patients had the desmoplastic variant, and 21 patients presented with classic medulloblastoma. Staging according to the Chang classification showed 4 patients with tumors invading the brainstem (2 with Stage T3b and 2 with Stage T4), 3 patients with metastases (2 with Stage M2 and 1 with Stage M3), and 1 patient in whom the stage was unknown (Stage MX) who died 10 days postoperatively. Twenty patients were assigned to the standard-risk group and 7 to the high-risk group. All patients except the one whose status was classified as Stage MX underwent craniospinal radiotherapy at our institution. Seven patients received chemotherapy before radiotherapy.
   Results. The 5- and 10-year overall survival rates for the present study were 81 and 62%, respectively. The median overall survival time was 17.7 years. The 5- and 10-year event-free survival rates were 72 and 57%, respectively. The median event-free survival time was 17.9 years. Univariate analysis showed that survival was significantly correlated with sex (women had a better prognosis than men) and M stage (patients without metastases had a better outcome). Patient age, duration of symptoms, Karnofsky Performance Scale score at presentation, hydrocephalus, tumor location, brainstem invasion, extent of resection, histological subtype, preradiotherapy chemotherapy, risk group, and period of presentation were not significant variables. Multivariate analysis identified sex and M stage as well as the period of presentation as independent prognostic factors for overall and event-free survival times. Eleven patients suffered tumor recurrence within a median time of 4.2 years. The posterior fossa was not the most common site of recurrence, and delayed recurrence was not rare. All patients in whom the tumor recurred have died despite aggressive treatments. The median survival time after diagnosis of recurrence was 2.5 years. Questionnaires on quality of life and cognition showed high scores in favor of limited negative effects in the perception of mental and physical health after treatment. The authors observed I supposed second malignancy (thyroid carcinoma) and no evidence of pituitary dysfunction.
   Conclusions. Long-term survival is possible in adults treated for medulloblastoma. Although rare, metastasis seeding at presentation is a poor prognostic factor. The possibility of delayed recurrence necessitates close follow-up of all patients. Tumor recurrences should be treated with aggressive therapies as some patients may have sustained response. Adjuvant chemotherapy should be given to high-risk patients, but its role in reducing recurrences, particularly distant ones, remains unclear in the standard-risk group. (DOI: 10.3171/2009.1.JNS081004)
C1 [Riffaud, Laurent; Hamlat, Abderrahmane; Haegelen, Claire] Pontchaillou Univ Hosp, Dept Neurosurg, F-35033 Rennes 09, France.
   [Saikali, Stephan] Pontchaillou Univ Hosp, Dept Neuropathol, F-35033 Rennes 09, France.
   [Leray, Emmanuelle] Pontchaillou Univ Hosp, Dept Epidemiol & Publ Hlth, F-35033 Rennes 09, France.
   [Vauleon, Elodie; Lesimple, Thierry] Eugene Marquis Canc Inst, Dept Med Oncol, Rennes, France.
C3 CHU Rennes; Universite de Rennes; CHU Rennes; CHU Rennes; Universite de
   Rennes; UNICANCER; Centre Eugene Marquis; Universite de Rennes
RP Riffaud, L (通讯作者)，Pontchaillou Univ Hosp, Dept Neurosurg, F-35033 Rennes 09, France.
EM laurent.riffaud@chu-rennes.fr
RI RIFFAUD, Laurent/ABC-6349-2020; Leray, Emmanuelle/ABH-4374-2020;
   Haegelen, Claire CH/J-5332-2016
OI RIFFAUD, Laurent/0000-0003-3570-8132; Leray,
   Emmanuelle/0000-0001-8424-4499; 
CR Abacioglu U, 2002, INT J RADIAT ONCOL, V54, P855, DOI 10.1016/S0360-3016(02)02986-3
   Amlashi SFA, 2003, CANCER-AM CANCER SOC, V98, P618, DOI 10.1002/cncr.11537
   BLOOM HJG, 1990, INT J RADIAT ONCOL, V18, P763, DOI 10.1016/0360-3016(90)90395-Z
   Brandes AA, 2003, INT J RADIAT ONCOL, V57, P755, DOI 10.1016/S0360-3016(03)00643-6
   Brandes AA, 2007, CANCER-AM CANCER SOC, V110, P2035, DOI 10.1002/cncr.23003
   BRAZIER JE, 1992, BMJ-BRIT MED J, V305, P160, DOI 10.1136/bmj.305.6846.160
   CARRIE C, 1993, RADIOTHER ONCOL, V29, P301, DOI 10.1016/0167-8140(93)90148-2
   CARRIE C, 1994, CANCER-AM CANCER SOC, V74, P2352, DOI 10.1002/1097-0142(19941015)74:8<2352::AID-CNCR2820740821>3.0.CO;2-H
   CERVONI L, 1994, J NEURO-ONCOL, V19, P169, DOI 10.1007/BF01306459
   Chan AW, 2000, NEUROSURGERY, V47, P623, DOI 10.1097/00006123-200009000-00018
   CHANG CH, 1969, RADIOLOGY, V93, P1351, DOI 10.1148/93.6.1351
   CHATTY EM, 1971, CANCER-AM CANCER SOC, V28, P977, DOI 10.1002/1097-0142(1971)28:4<977::AID-CNCR2820280422>3.0.CO;2-7
   CHIN HW, 1988, INT J RADIAT ONCOL, V16, P479
   Choux M, 1983, Clin Neurosurg, V30, P246
   Coulbois S, 2001, NEUROCHIRURGIE, V47, P6
   COX DR, 1972, J R STAT SOC B, V34, P187
   David KM, 1997, J NEUROSURG, V86, P13, DOI 10.3171/jns.1997.86.1.0013
   Ferrante L, 1991, J Neurosurg Sci, V35, P23
   FROST PJ, 1995, INT J RADIAT ONCOL, V32, P951, DOI 10.1016/0360-3016(94)00612-O
   Germanwala AV, 2008, J NEUROSURG, V108, P204, DOI 10.3171/JNS/2008/108/2/0204
   Giordana MT, 1997, J NEURO-ONCOL, V35, P169, DOI 10.1023/A:1005762727257
   Greenberg HS, 2001, NEURO-ONCOLOGY, V3, P29, DOI 10.1093/neuonc/3.1.29
   HAIE C, 1985, INT J RADIAT ONCOL, V11, P2051, DOI 10.1016/0360-3016(85)90083-5
   HARTSELL WF, 1992, AM J CLIN ONCOL-CANC, V15, P207, DOI 10.1097/00000421-199206000-00005
   HAZUKA MB, 1992, CANCER, V69, P2143, DOI 10.1002/1097-0142(19920415)69:8<2143::AID-CNCR2820690821>3.0.CO;2-0
   Herrlinger U, 2005, J NEUROL, V252, P291, DOI 10.1007/s00415-005-0560-2
   HUGHES PG, 1984, J NEUROSURG, V60, P994, DOI 10.3171/jns.1984.60.5.0994
   KAPLAN EL, 1958, J AM STAT ASSOC, V53, P457, DOI 10.2307/2281868
   KOPELSON G, 1983, CANCER, V51, P312, DOI 10.1002/1097-0142(19830115)51:2<312::AID-CNCR2820510225>3.0.CO;2-Y
   KOPELSON G, 1982, CANCER, V49, P1334, DOI 10.1002/1097-0142(19820401)49:7<1334::AID-CNCR2820490704>3.0.CO;2-C
   Kunschner LJ, 2001, NEURO-ONCOLOGY, V3, P167, DOI 10.1093/neuonc/3.3.167
   Le QT, 1997, CANCER J SCI AM, V3, P238
   Malheiros SMF, 2002, J NEURO-ONCOL, V60, P247, DOI 10.1023/A:1021178518361
   Menon G, 2008, J CLIN NEUROSCI, V15, P122, DOI 10.1016/j.jocn.2007.06.007
   Packer RJ, 2005, J NEUROSURG, V103, P299, DOI 10.3171/ped.2005.103.4.0299
   Padovani L, 2007, INT J RADIAT ONCOL, V68, P433, DOI 10.1016/j.ijrobp.2006.12.030
   Perek D, 1998, CHILD NERV SYST, V14, P582, DOI 10.1007/s003810050276
   PETERSON K, 1995, NEUROLOGY, V45, P440, DOI 10.1212/WNL.45.3.440
   POBERESKIN L, 1986, J NEUROL NEUROSUR PS, V49, P39, DOI 10.1136/jnnp.49.1.39
   PRADOS MD, 1995, INT J RADIAT ONCOL, V32, P1145, DOI 10.1016/0360-3016(94)00476-2
   ROBERTS RO, 1991, J NEUROPATH EXP NEUR, V50, P134, DOI 10.1097/00005072-199103000-00005
   ROTHMAN KJ, 1978, J CHRON DIS, V31, P557, DOI 10.1016/0021-9681(78)90043-7
   Sarkar C, 2002, J NEURO-ONCOL, V59, P49, DOI 10.1023/A:1016357731363
   SKOLYSZEWSKI J, 1989, INT J RADIAT ONCOL, V16, P479
   WARA WM, 1994, INT J RADIAT ONCOL, V30, P551, DOI 10.1016/0360-3016(92)90940-J
   WARE JE, 1992, MED CARE, V30, P473, DOI 10.1097/00005650-199206000-00002
   Weil MD, 1998, JAMA-J AM MED ASSOC, V279, P1474, DOI 10.1001/jama.279.18.1474
   Zeltzer PM, 1999, J CLIN ONCOL, V17, P832, DOI 10.1200/JCO.1999.17.3.832
NR 48
TC 47
Z9 54
U1 0
U2 5
PU AMER ASSOC NEUROLOGICAL SURGEONS
PI ROLLING MEADOWS
PA 5550 MEADOWBROOK DRIVE, ROLLING MEADOWS, IL 60008 USA
SN 0022-3085
EI 1933-0693
J9 J NEUROSURG
JI J. Neurosurg.
PD SEP
PY 2009
VL 111
IS 3
BP 478
EP 487
DI 10.3171/2009.1.JNS081004
PG 10
WC Clinical Neurology; Surgery
WE Science Citation Index Expanded (SCI-EXPANDED)
SC Neurosciences & Neurology; Surgery
GA 486TW
UT WOS:000269223000010
PM 19231932
DA 2023-08-27
ER

PT J
AU Laan, M
   Peterson, P
AF Laan, Martti
   Peterson, Paert
TI The many faces of Aire in central tolerance
SO FRONTIERS IN IMMUNOLOGY
LA English
DT Review
DE Aire; thymus; Hassall's corpuscle; thymic epithelial cells; central
   tolerance; chemokines; negative selection; epithelial differentiation
ID THYMIC EPITHELIAL-CELLS; MACROPHAGE-DERIVED CHEMOKINE; PROMISCUOUS
   GENE-EXPRESSION; REGULATORY T-CELLS; AUTOIMMUNE REGULATOR; DENDRITIC
   CELLS; MEDULLA MIGRATION; ANTIGEN; THYMOCYTES; CCR7
AB Although the role that Autoimmune Regulator (Aire) plays in the induction of central tolerance is well known, the precise cellular and molecular mechanisms are still unclear and debated. In the prevailing view, Aire serves mainly as a direct inducer of tissue-specific antigens. However, there is a growing amount of evidence suggesting that Aire modulates the differentiation program of medullary thymic epithelial cells, which may directly contribute to the negative selection of self-reactive thymocytes. In addition, Aire has been shown to regulate the expression of many intrathymic chemokines that are required for the proper localization of thymocytes and dendrite cells, and thus are potentially important for direct and indirect self-antigen presentation in the thymic medulla. Further, recent evidence suggests that the induction of certain antigen-specific regulatory T-cells that translocate to tumors and peripheral tissues can be Aire dependent and may contribute to tissue-specific tolerance. This review summarizes the current understanding of the effects of Aire on these alternative mechanisms for the induction of Aire-induced central tolerance.
C1 [Laan, Martti; Peterson, Paert] Univ Tartu, Inst Biomed & Translat Med, Fac Med, Mol Pathol, EE-50414 Tartu, Estonia.
C3 University of Tartu
RP Laan, M (通讯作者)，Univ Tartu, Inst Biomed & Translat Med, Mol Pathol Grp, Biomedicum, Ravila 19, EE-50414 Tartu, Estonia.
EM martti.laan@ut.ee
RI Laan, Martti/J-5031-2014; Peterson, Pärt/A-5788-2009
OI Laan, Martti/0000-0002-0448-8627; Peterson, Pärt/0000-0001-6755-791X
CR Aaltonen J, 1997, NAT GENET, V17, P399, DOI 10.1038/ng1297-399
   Alferink J, 2003, J EXP MED, V197, P585, DOI 10.1084/jem.20021859
   Anderson MS, 2005, IMMUNITY, V23, P227, DOI 10.1016/j.immuni.2005.07.005
   Anderson MS, 2002, SCIENCE, V298, P1395, DOI 10.1126/science.1075958
   Annunziato F, 2000, J IMMUNOL, V165, P238, DOI 10.4049/jimmunol.165.1.238
   Aschenbrenner K, 2007, NAT IMMUNOL, V8, P351, DOI 10.1038/ni1444
   Bjorses P, 1999, HUM MOL GENET, V8, P259, DOI 10.1093/hmg/8.2.259
   Bodey B, 2000, IN VIVO, V14, P407
   Campbell JJ, 1999, J IMMUNOL, V163, P2353
   Chantry D, 1999, BLOOD, V94, P1890
   Colome N, 2010, J PROTEOME RES, V9, P2600, DOI 10.1021/pr100044d
   Daniely D, 2010, J IMMUNOL, V184, P6865, DOI 10.4049/jimmunol.0903609
   Davalos-Misslitz ACM, 2007, EUR J IMMUNOL, V37, P613, DOI 10.1002/eji.200636656
   Derbinski J, 2005, J EXP MED, V202, P33, DOI 10.1084/jem.20050471
   Derbinski J, 2010, CURR OPIN IMMUNOL, V22, P592, DOI 10.1016/j.coi.2010.08.003
   Dooley J, 2008, J IMMUNOL, V181, P5225, DOI 10.4049/jimmunol.181.8.5225
   Everett RD, 2007, BIOCHIMIE, V89, P819, DOI 10.1016/j.biochi.2007.01.004
   Forster R, 2008, NAT REV IMMUNOL, V8, P362, DOI 10.1038/nri2297
   Gallegos AM, 2006, IMMUNOL REV, V209, P290, DOI 10.1111/j.0105-2896.2006.00348.x
   Gardner JM, 2008, SCIENCE, V321, P843, DOI 10.1126/science.1159407
   Gillard GO, 2007, J IMMUNOL, V178, P3007, DOI 10.4049/jimmunol.178.5.3007
   Gray D, 2007, J EXP MED, V204, P2521, DOI 10.1084/jem.20070795
   Hale LP, 2004, J IMMUNOL, V172, P617, DOI 10.4049/jimmunol.172.1.617
   Heino M, 1999, BIOCHEM BIOPH RES CO, V257, P821, DOI 10.1006/bbrc.1999.0308
   Hinterberger M, 2010, NAT IMMUNOL, V11, P512, DOI 10.1038/ni.1874
   Hubert FX, 2011, BLOOD, V118, P2462, DOI 10.1182/blood-2010-06-286393
   Kisand K, 2010, J EXP MED, V207, P299, DOI 10.1084/jem.20091669
   Kurobe H, 2006, IMMUNITY, V24, P165, DOI 10.1016/j.immuni.2005.12.011
   Kuroda N, 2005, J IMMUNOL, V174, P1862, DOI 10.4049/jimmunol.174.4.1862
   Kyewski B, 2002, TRENDS IMMUNOL, V23, P364, DOI 10.1016/S1471-4906(02)02248-2
   Laan M, 2009, J IMMUNOL, V183, P7682, DOI 10.4049/jimmunol.0804133
   Lei Y, 2011, J EXP MED, V208, P383, DOI 10.1084/jem.20102327
   Li J, 2007, P NATL ACAD SCI USA, V104, P18175, DOI 10.1073/pnas.0708884104
   Liiv I, 2012, BIOCHEM BIOPH RES CO, V423, P32, DOI 10.1016/j.bbrc.2012.05.057
   Lindh E, 2008, P NATL ACAD SCI USA, V105, P18466, DOI 10.1073/pnas.0808205105
   Liston A, 2004, J EXP MED, V200, P1015, DOI 10.1084/jem.20040581
   Liston A, 2003, NAT IMMUNOL, V4, P350, DOI 10.1038/ni906
   Lkhagvasuren E, 2013, J IMMUNOL, V190, P5110, DOI 10.4049/jimmunol.1203203
   Malchow S, 2013, SCIENCE, V339, P1219, DOI 10.1126/science.1233913
   Mathis D, 2009, ANNU REV IMMUNOL, V27, P287, DOI 10.1146/annurev.immunol.25.022106.141532
   Metzger TC, 2011, IMMUNOL REV, V241, P89, DOI 10.1111/j.1600-065X.2011.01008.x
   Milicevic Z, 2010, IMMUNOL CELL BIOL, V88, P50, DOI 10.1038/icb.2009.55
   Nagamine K, 1997, NAT GENET, V17, P393, DOI 10.1038/ng1297-393
   Niki S, 2006, J CLIN INVEST, V116, P1292, DOI 10.1172/JCI26971
   Nishikawa Y, 2010, J EXP MED, V207, P963, DOI 10.1084/jem.20092144
   Nuber UA, 1996, EUR J CELL BIOL, V71, P1
   Perheentupa J, 2006, J CLIN ENDOCR METAB, V91, P2843, DOI 10.1210/jc.2005-2611
   Peterson P, 2005, J AUTOIMMUN, V25, P49, DOI 10.1016/j.jaut.2005.09.022
   Peterson P, 2008, NAT REV IMMUNOL, V8, P948, DOI 10.1038/nri2450
   Poliani PL, 2010, AM J PATHOL, V176, P1104, DOI 10.2353/ajpath.2010.090956
   Rossi SW, 2007, J EXP MED, V204, P1267, DOI 10.1084/jem.20062497
   Takahama Y, 2006, NAT REV IMMUNOL, V6, P127, DOI 10.1038/nri1781
   Ueno T, 2004, J EXP MED, V200, P493, DOI 10.1084/jem.20040643
   Ueno T, 2002, IMMUNITY, V16, P205, DOI 10.1016/S1074-7613(02)00267-4
   Venanzi ES, 2008, P NATL ACAD SCI USA, V105, P15860, DOI 10.1073/pnas.0808070105
   Wada N, 2011, J INVEST DERMATOL, V131, P410, DOI 10.1038/jid.2010.330
   Wang XP, 2012, FRONT IMMUNOL, V3, DOI 10.3389/fimmu.2012.00019
   Watanabe N, 2005, NATURE, V436, P1181, DOI 10.1038/nature03886
   Yano M, 2008, J EXP MED, V205, P2827, DOI 10.1084/jem.20080046
NR 59
TC 34
Z9 35
U1 0
U2 10
PU FRONTIERS MEDIA SA
PI LAUSANNE
PA AVENUE DU TRIBUNAL FEDERAL 34, LAUSANNE, CH-1015, SWITZERLAND
SN 1664-3224
J9 FRONT IMMUNOL
JI Front. Immunol.
PY 2013
VL 4
AR 326
DI 10.3389/fimmu.2013.00326
PG 6
WC Immunology
WE Science Citation Index Expanded (SCI-EXPANDED)
SC Immunology
GA V38WS
UT WOS:000209374100320
PM 24130560
OA Green Published, gold
DA 2023-08-27
ER

PT J
AU VIKRAM, B
   MISHRA, S
AF VIKRAM, B
   MISHRA, S
TI PERMANENT I-125 (I-125) BOOST IMPLANTS AFTER EXTERNAL RADIATION-THERAPY
   IN NASOPHARYNGEAL CANCER
SO INTERNATIONAL JOURNAL OF RADIATION ONCOLOGY BIOLOGY PHYSICS
LA English
DT Article
DE NASOPHARYNX; BRACHYTHERAPY; HEAD AND NECK CANCER
ID CARCINOMA; PATTERNS; FAILURE
AB Purpose: Higher doses of external irradiation in patients with nasopharyngeal cancer have resulted in improved control of the primary tumor, but can result in significant late toxicity. Tumor control in locally advanced nasopharyngeal cancer remains suboptimal due to the technical difficulties associated with delivering high doses of radiation to the tumor while shielding the brainstem, spinal cord, optic chiasm, etc. We report the use of I-125 boost implants following moderate dose external radiation therapy in nasopharyangeal cancer, in an attempt at improving the local tumor control without increasing toxicity.
   Methods and Materials: Twenty consecutive patients with nasopharyngeal cancer were treated with external beam irradiation (median dose 60 Gy over 6 weeks) to the primary site and the neck followed by I-125 implant to the primary site.
   Results: With a median follow-up of 2 years (range 1-5 years) there has been no instance of necrosis or other complications related to the implant. So far, in no patient has the tumor recurred at the primary site, although 6 of the 20 patients (30%) have developed metastases.
   Conclusions: These data indicate that elective I-125 implantation could be performed safely after external irradiation in nasopharyngeal cancer, and has yielded an encouraging level of primary tumor control, to date.
C1 BETH ISRAEL MED CTR, NEW YORK, NY USA.
C3 Harvard University; Beth Israel Deaconess Medical Center
CR CHEN WZ, 1989, INT J RADIAT ONCOL, V16, P311
   HO JHC, 1978, INT J RADIAT ONCOL, V4, P182
   HOPPE RT, 1976, CANCER, V37, P2605, DOI 10.1002/1097-0142(197606)37:6<2605::AID-CNCR2820370607>3.0.CO;2-W
   LEE AWM, 1992, INT J RADIAT ONCOL, V23, P261, DOI 10.1016/0360-3016(92)90740-9
   LIU TF, 1992, INT J RADIAT ONCOL, V23, P469, DOI 10.1016/0360-3016(92)90769-E
   MARKS JE, 1982, CANCER-AM CANCER SOC, V50, P1042, DOI 10.1002/1097-0142(19820915)50:6<1042::AID-CNCR2820500604>3.0.CO;2-Y
   MESIC JB, 1981, INT J RADIAT ONCOL, V7, P447, DOI 10.1016/0360-3016(81)90129-2
   MOENCH HC, 1972, AM J SURG, V124, P515, DOI 10.1016/0002-9610(72)90077-3
   PEREZ CA, 1992, INT J RADIAT ONCOL, V23, P271, DOI 10.1016/0360-3016(92)90741-Y
   VIKRAM B, 1984, INT J RADIAT ONCOL, V10, P153, DOI 10.1016/0360-3016(84)90422-X
   VIKRAM B, 1986, HEAD NECK-J SCI SPEC, V8, P276
   VIKRAM B, 1983, CANCER, V51, P1310, DOI 10.1002/1097-0142(19830401)51:7<1310::AID-CNCR2820510722>3.0.CO;2-I
   VIKRAM B, 1985, INT J RADIAT ONCOL, V11, P1455, DOI 10.1016/0360-3016(85)90332-3
   WANG CC, 1991, AM J CLIN ONCOL-CANC, V14, P5, DOI 10.1097/00000421-199102000-00002
   ZHANG YW, 1989, INT J RADIAT ONCOL, V16, P315
NR 15
TC 19
Z9 20
U1 0
U2 0
PU ELSEVIER SCIENCE INC
PI NEW YORK
PA STE 800, 230 PARK AVE, NEW YORK, NY 10169 USA
SN 0360-3016
EI 1879-355X
J9 INT J RADIAT ONCOL
JI Int. J. Radiat. Oncol. Biol. Phys.
PD FEB 1
PY 1994
VL 28
IS 3
BP 699
EP 701
DI 10.1016/0360-3016(94)90196-1
PG 3
WC Oncology; Radiology, Nuclear Medicine & Medical Imaging
WE Science Citation Index Expanded (SCI-EXPANDED)
SC Oncology; Radiology, Nuclear Medicine & Medical Imaging
GA NA836
UT WOS:A1994NA83600017
PM 8113114
DA 2023-08-27
ER

PT J
AU Lyubashina, OA
   Sivachenko, IB
   Panteleev, SS
AF Lyubashina, Olga A.
   Sivachenko, Ivan B.
   Panteleev, Sergey S.
TI Supraspinal Mechanisms of Intestinal Hypersensitivity
SO CELLULAR AND MOLECULAR NEUROBIOLOGY
LA English
DT Review
DE Intestinal hypersensitivity; Bowel inflammation; Brain neuroplasticity;
   Central sensitization; Abdominal pain
ID CORTICOTROPIN-RELEASING-FACTOR; IRRITABLE-BOWEL-SYNDROME; ANTERIOR
   CINGULATE CORTEX; VISCERAL NOCICEPTIVE NEURONS; GLUTAMATERGIC
   SYNAPTIC-TRANSMISSION; RECEPTOR GENE-TRANSCRIPTION; PRO-INFLAMMATORY
   CYTOKINES; NECROSIS-FACTOR-ALPHA; LONG-TERM DEPRESSION; IBS-LIKE
   SYMPTOMS
AB Gut inflammation or injury causes intestinal hypersensitivity (IHS) and hyperalgesia, which can persist after the initiating pathology resolves, are often referred to somatic regions and exacerbated by psychological stress, anxiety or depression, suggesting the involvement of both the spinal cord and the brain. The supraspinal mechanisms of IHS remain to be fully elucidated, however, over the last decades the series of intestinal pathology-associated neuroplastic changes in the brain has been revealed, being potentially responsible for the phenomenon. This paper reviews current clinical and experimental data, including the authors' own findings, on these functional, structural, and neurochemical/molecular changes within cortical, subcortical and brainstem regions processing and modulating sensory signals from the gut. As concluded in the review, IHS can develop and maintain due to the bowel inflammation/injury-induced persistent hyperexcitability of viscerosensory brainstem and thalamic nuclei and sensitization of hypothalamic, amygdala, hippocampal, anterior insular, and anterior cingulate cortical areas implicated in the neuroendocrine, emotional and cognitive modulation of visceral sensation and pain. An additional contribution may come from the pathology-triggered dysfunction of the brainstem structures inhibiting nociception. The mechanism underlying IHS-associated regional hyperexcitability is enhanced NMDA-, AMPA- and group I metabotropic receptor-mediated glutamatergic neurotransmission in association with altered neuropeptide Y, corticotropin-releasing factor, and cannabinoid 1 receptor signaling. These alterations are at least partially mediated by brain microglia and local production of cytokines, especially tumor necrosis factor alpha. Studying the IHS-related brain neuroplasticity in greater depth may enable the development of new therapeutic approaches against chronic abdominal pain in inflammatory bowel disease.
C1 [Lyubashina, Olga A.; Sivachenko, Ivan B.; Panteleev, Sergey S.] Russian Acad Sci, Pavlov Inst Physiol, Lab Corticovisceral Physiol, 6 Nab Makarova, St Petersburg 199034, Russia.
C3 Russian Academy of Sciences; St. Petersburg Scientific Centre of the
   Russian Academy of Sciences; Pavlov Institute of Physiology Russian
   Academy of Sciences
RP Lyubashina, OA (通讯作者)，Russian Acad Sci, Pavlov Inst Physiol, Lab Corticovisceral Physiol, 6 Nab Makarova, St Petersburg 199034, Russia.
EM lyubashinaoa@infran.ru
RI Panteleev, Sergei S/P-2467-2015; Ivan, Sivachenko/AAC-8883-2022;
   Lyubashina, Olga/A-6241-2017
OI Lyubashina, Olga/0000-0002-6296-4628; Panteleev,
   Sergey/0000-0002-5090-971X
FU Russian Foundation for Basic Research [18-015-00055]
FX A part of this work was supported by the Russian Foundation for Basic
   Research (Grant Number 18-015-00055).
CR Agostini A, 2017, NEUROGASTROENT MOTIL, V29, DOI 10.1111/nmo.13108
   Agostini A, 2013, NEUROGASTROENT MOTIL, V25, P147, DOI 10.1111/nmo.12017
   Agostini A, 2016, J PSYCHIATR MENT HLT, V23, P561, DOI 10.1111/jpm.12331
   Agostini A, 2013, J BEHAV MED, V36, P477, DOI 10.1007/s10865-012-9441-1
   Agostini A, 2011, INFLAMM BOWEL DIS, V17, P1769, DOI 10.1002/ibd.21549
   Al-Chaer E. D., 2007, CHRONIC ABDOMINAL VI, P33
   Al-Chaer ED, 2000, GASTROENTEROLOGY, V119, P1276, DOI 10.1053/gast.2000.19576
   ALBERS HE, 1990, AM J PHYSIOL, V258, pR376, DOI 10.1152/ajpregu.1990.258.2.R376
   AlChaer ED, 1996, NEUROREPORT, V7, P1635, DOI 10.1097/00001756-199607080-00022
   AlChaer ED, 1996, J NEUROPHYSIOL, V76, P2661, DOI 10.1152/jn.1996.76.4.2661
   Alhouayek M, 2011, FASEB J, V25, P2711, DOI 10.1096/fj.10-176602
   Almeida TF, 2004, BRAIN RES, V1000, P40, DOI 10.1016/j.brainres.2003.10.073
   Andersson P, 2003, DIS COLON RECTUM, V46, P1685, DOI 10.1007/BF02660776
   Bai Y, 2019, WORLD J GASTROENTERO, V25, P6077, DOI 10.3748/wjg.v25.i40.6077
   Bai Y, 2019, MOL BRAIN, V12, DOI 10.1186/s13041-019-0497-5
   Ballinger AB, 2001, CLIN SCI, V100, P221, DOI 10.1042/CS20000211
   Bao CH, 2015, J CROHNS COLITIS, V9, P532, DOI 10.1093/ecco-jcc/jjv057
   Bao CH, 2016, PAIN, V157, P1037, DOI 10.1097/j.pain.0000000000000479
   Bao CH, 2016, SCI REP-UK, V6, DOI 10.1038/srep36636
   Bercik P, 2010, GASTROENTEROLOGY, V139, P2102, DOI 10.1053/j.gastro.2010.06.063
   Bernstein CN, 2002, AM J GASTROENTEROL, V97, P319
   Bernstein CN, 1996, PAIN, V66, P151, DOI 10.1016/0304-3959(96)03062-X
   Beyak MJ, 2005, NEUROGASTROENT MOTIL, V17, P175, DOI 10.1111/j.1365-2982.2004.00596.x
   Bhamre R, 2018, INDIAN J GASTROENTER, V37, P307, DOI 10.1007/s12664-018-0870-9
   Bielefeldt K, 2009, INFLAMM BOWEL DIS, V15, P778, DOI 10.1002/ibd.20848
   Bouin M, 2001, DIGEST DIS SCI, V46, P2542, DOI 10.1023/A:1012356827026
   Bourdu S, 2005, GASTROENTEROLOGY, V128, P1996, DOI 10.1053/j.gastro.2005.03.082
   Brierley SM, 2018, FRONT CELL NEUROSCI, V12, DOI 10.3389/fncel.2018.00467
   Bueno L, 2002, GUT, V51, pI19, DOI 10.1136/gut.51.suppl_1.i19
   Cao Z, 2008, GASTROENTEROLOGY, V134, P535, DOI 10.1053/j.gastro.2007.11.057
   Carlos AJ, 2017, J NEUROINFLAMM, V14, DOI 10.1186/s12974-017-0803-z
   Castex N, 1998, AM J PHYSIOL-GASTR L, V274, pG210, DOI 10.1152/ajpgi.1998.274.1.G210
   Cenac N, 2010, GUT, V59, P481, DOI 10.1136/gut.2009.192567
   Cervero F, 2009, DIGEST DIS, V27, P3, DOI 10.1159/000268115
   Chan W, 2017, DIGEST LIVER DIS, V49, P1314, DOI 10.1016/j.dld.2017.08.020
   Chavez AE, 2014, J NEUROSCI, V34, P16621, DOI 10.1523/JNEUROSCI.3635-14.2014
   Chavez AE, 2010, NAT NEUROSCI, V13, P1511, DOI 10.1038/nn.2684
   Chen M, 2012, J NEUROIMAGING, V22, P38, DOI 10.1111/j.1552-6569.2010.00538.x
   Chen Y, 2004, NEUROSCIENCE, V126, P533, DOI 10.1016/j.neuroscience.2004.03.036
   Chen YD, 2020, FRONT IMMUNOL, V11, DOI 10.3389/fimmu.2020.00180
   Chiechio S, 2016, ADV PHARMACOL, V75, P63, DOI 10.1016/bs.apha.2015.11.001
   Coldwell JR, 2007, J PHYSIOL-LONDON, V579, P203, DOI 10.1113/jphysiol.2006.123158
   Critchley HD, 2013, NEURON, V77, P624, DOI 10.1016/j.neuron.2013.02.008
   Cseko K, 2019, PHARMACEUTICALS-BASE, V12, DOI 10.3390/ph12020048
   de Novellis V, 2008, NEUROPHARMACOLOGY, V55, P1105, DOI 10.1016/j.neuropharm.2008.06.023
   De Schepper HU, 2008, AM J PHYSIOL-GASTR L, V294, pG245, DOI 10.1152/ajpgi.00351.2007
   Diering GH, 2018, NEURON, V100, P314, DOI 10.1016/j.neuron.2018.10.018
   Do Jongho, 2018, Clin Psychopharmacol Neurosci, V16, P422, DOI [10.9758/cpn.2018.16.4.422, 10.9758/cpn.2018.16.1.422]
   Du WJ, 2019, NEUROSCI BULL, V35, P4, DOI 10.1007/s12264-018-0318-3
   Dunn AJ, 2000, ANN NY ACAD SCI, V917, P608, DOI 10.1111/j.1749-6632.2000.tb05426.x
   Eijkelkamp N, 2007, AM J PHYSIOL-GASTR L, V293, pG749, DOI 10.1152/ajpgi.00114.2007
   Emge JR, 2016, AM J PHYSIOL-GASTR L, V310, pG989, DOI 10.1152/ajpgi.00086.2016
   Fan J, 2009, GASTROENTEROLOGY, V136, P1732, DOI 10.1053/j.gastro.2009.01.069
   Fan WJ, 2019, FRONT HUM NEUROSCI, V13, DOI 10.3389/fnhum.2019.00107
   Farmer AD, 2013, BRIT J PAIN, V7, P39, DOI 10.1177/2049463713479229
   Farrell KE, 2014, INFLAMM BOWEL DIS, V20, P176, DOI 10.1097/01.MIB.0000437499.52922.b1
   Felger JC, 2013, NEUROSCIENCE, V246, P199, DOI 10.1016/j.neuroscience.2013.04.060
   FIELDS HL, 1983, J NEUROSCI, V3, P2545
   Fujiwara T, 2018, SCI REP-UK, V8, DOI 10.1038/s41598-017-18897-4
   Gao J, 2006, J PHYSIOL-LONDON, V570, P169, DOI 10.1113/jphysiol.2005.096073
   Gaudet AD, 2018, NEUROSCIENTIST, V24, P221, DOI 10.1177/1073858417721150
   Gaykema RPA, 2004, BRAIN BEHAV IMMUN, V18, P238, DOI 10.1016/j.bbi.2003.08.002
   Gebhart GF, 2016, COMPR PHYSIOL, V6, P1609, DOI 10.1002/cphy.c150049
   GEISSLER A, 1995, LANCET, V345, P897
   Gibson HE, 2008, NEURON, V57, P746, DOI 10.1016/j.neuron.2007.12.027
   Goehler LE, 2005, BRAIN BEHAV IMMUN, V19, P334, DOI 10.1016/j.bbi.2004.09.002
   Gray MA, 2018, PLOS ONE, V13, DOI 10.1371/journal.pone.0193542
   Greenwood-Van Meerveld B, 2006, BRAIN RES, V1071, P91, DOI 10.1016/j.brainres.2005.11.071
   Greenwood-Van Meerveld B, 2018, J NEUROGASTROENTEROL, V24, P7, DOI 10.5056/jnm17137
   Greenwood-Van Meerveld B, 2017, FRONT SYST NEUROSCI, V11, DOI 10.3389/fnsys.2017.00086
   Gu XS, 2013, J COMP NEUROL, V521, P3371, DOI 10.1002/cne.23368
   Haj-Mirzaian A, 2017, NEUROSCIENCE, V366, P124, DOI 10.1016/j.neuroscience.2017.10.023
   Han JS, 2004, NEUROSCI LETT, V361, P254, DOI 10.1016/j.neulet.2003.12.027
   Harrington AM, 2012, J COMP NEUROL, V520, P2241, DOI 10.1002/cne.23042
   Heinricher MM, 2009, BRAIN RES REV, V60, P214, DOI 10.1016/j.brainresrev.2008.12.009
   Hess A, 2015, GASTROENTEROLOGY, V149, P864, DOI 10.1053/j.gastro.2015.05.063
   Heydarpour P, 2016, PROG NEURO-PSYCHOPH, V64, P131, DOI 10.1016/j.pnpbp.2015.08.004
   Hoban AE, 2017, MICROBIOME, V5, DOI 10.1186/s40168-017-0321-3
   Holzer P, 2017, FRONT IMMUNOL, V8, DOI 10.3389/fimmu.2017.01613
   Hong JY, 2014, PLOS ONE, V9, DOI 10.1371/journal.pone.0084564
   Hou JC, 2019, SCI REP-UK, V9, DOI 10.1038/s41598-019-43878-0
   Hu H, 2012, NEUROSCIENCE, V227, P211, DOI 10.1016/j.neuroscience.2012.09.067
   Hua SS, 2014, FRONT PHARMACOL, V5, DOI 10.3389/fphar.2014.00027
   Huang TL, 2019, MOL PAIN, V15, DOI 10.1177/1744806919891327
   Hughes PA, 2009, GUT, V58, P1333, DOI 10.1136/gut.2008.170811
   Hwang BH, 2007, ANAT REC, V290, P406, DOI 10.1002/ar.20495
   Im HI, 2012, TRENDS NEUROSCI, V35, P325, DOI 10.1016/j.tins.2012.01.004
   Jain P, 2015, FRONT BEHAV NEUROSCI, V9, DOI 10.3389/fnbeh.2015.00177
   Jarcho JM, 2013, PAIN, V154, P987, DOI 10.1016/j.pain.2013.02.026
   Ji GC, 2015, PAIN, V156, P825, DOI 10.1097/j.pain.0000000000000120
   Ji GC, 2010, J NEUROPHYSIOL, V104, P218, DOI 10.1152/jn.00223.2010
   Jiang T, 2019, ACTA BIOCH BIOPH SIN, V51, P1216, DOI 10.1093/abbs/gmz122
   Jiang ZY, 2019, NEUROBIOL STRESS, V11, DOI 10.1016/j.ynstr.2019.100192
   Jiang ZY, 2018, J NEUROSCI, V38, P1874, DOI 10.1523/JNEUROSCI.1492-17.2017
   Jurik A, 2014, PAIN, V155, P2153, DOI 10.1016/j.pain.2014.08.012
   Kawamura Y, 2006, J NEUROSCI, V26, P2991, DOI 10.1523/JNEUROSCI.4872-05.2006
   Kawoos Y, 2017, J NEUROGASTROENTEROL, V23, P555, DOI 10.5056/jnm16166
   Khairova RA, 2009, INT J NEUROPSYCHOPH, V12, P561, DOI 10.1017/S1461145709009924
   Kim D, 2003, SCIENCE, V302, P117, DOI 10.1126/science.1088886
   Kimball ES, 2007, NEUROGASTROENT MOTIL, V19, P390, DOI 10.1111/j.1365-2982.2007.00939.x
   Ko CY, 2020, FRONT NEUROSCI-SWITZ, V14, DOI 10.3389/fnins.2020.00254
   Kojima K, 2002, AM J PHYSIOL-REG I, V282, pR1348, DOI 10.1152/ajpregu.00260.2001
   Komperod MJ, 2018, SCAND J GASTROENTERO, V53, P573, DOI 10.1080/00365521.2017.1397736
   Kresse AE, 2001, AM J PHYSIOL-GASTR L, V281, pG1203, DOI 10.1152/ajpgi.2001.281.5.G1203
   Krysiak R, 1999, EUR J ENDOCRINOL, V140, P130, DOI 10.1530/eje.0.1400130
   Kurtys E, 2017, MOL IMAGING BIOL, V19, P68, DOI 10.1007/s11307-016-0979-0
   Laird JMA, 2001, NEUROPHARMACOLOGY, V40, P696, DOI 10.1016/S0028-3908(00)00205-7
   Lamb K, 2006, AM J PHYSIOL-GASTR L, V290, pG451, DOI 10.1152/ajpgi.00353.2005
   Lapointe TK, 2015, AM J PHYSIOL-GASTR L, V309, pG87, DOI 10.1152/ajpgi.00421.2014
   Lau BK, 2014, CURR OPIN NEUROBIOL, V29, P159, DOI 10.1016/j.conb.2014.07.010
   Lee C, 2017, J NEUROGASTROENTEROL, V23, P349, DOI 10.5056/jnm16220
   Li DP, 2004, J NEUROPHYSIOL, V92, P1807, DOI 10.1152/jn.00171.2004
   Li Q, 2017, J NEUROSCI, V37, P23, DOI 10.1523/JNEUROSCI.2599-16.2016
   Li XH, 2019, NEUROCHEM RES, V44, P531, DOI 10.1007/s11064-018-2614-8
   Liao HT, 2011, BRIT J PHARMACOL, V163, P330, DOI 10.1111/j.1476-5381.2011.01214.x
   Liu P, 2018, BRAIN IMAGING BEHAV, V12, P1466, DOI 10.1007/s11682-017-9814-8
   Liu QL, 2020, NEUROSCIENCE, V428, P60, DOI 10.1016/j.neuroscience.2019.12.004
   Liu SB, 2015, MOL BRAIN, V8, DOI 10.1186/s13041-015-0169-z
   Lopez-Moreno JA, 2008, ADDICT BIOL, V13, P160, DOI 10.1111/j.1369-1600.2008.00105.x
   Lu Y, 2001, BRAIN RES, V889, P118, DOI 10.1016/S0006-8993(00)03124-3
   Lu Y, 2017, BRAIN RES BULL, V135, P170, DOI 10.1016/j.brainresbull.2017.10.009
   Ludidi S, 2012, NEUROGASTROENT MOTIL, V24, P729, DOI 10.1111/j.1365-2982.2012.01926.x
   Luz LL, 2015, PAIN, V156, P2042, DOI 10.1097/j.pain.0000000000000267
   Lyubashina OA, 2017, NEUROSCIENCE, V359, P277, DOI 10.1016/j.neuroscience.2017.07.039
   Lyubashina OA, 2016, J EVOL BIOCHEM PHYS+, V52, P313, DOI 10.1134/S0022093016040062
   Lyubashina OA, 2019, BRAIN RES BULL, V152, P299, DOI 10.1016/j.brainresbull.2019.07.030
   Lyubashina OA, 2018, BRAIN RES BULL, V142, P183, DOI 10.1016/j.brainresbull.2018.07.013
   Maione S, 2006, J PHARMACOL EXP THER, V316, P969, DOI 10.1124/jpet.105.093286
   Mao YQ, 2017, CELL PHYSIOL BIOCHEM, V43, P518, DOI 10.1159/000480478
   Marinelli S, 2002, J PHYSIOL-LONDON, V543, P531, DOI 10.1113/jphysiol.2002.022863
   Marrone MC, 2017, NAT COMMUN, V8, DOI 10.1038/ncomms15292
   Mawe GM, 2009, NEUROGASTROENT MOTIL, V21, P481, DOI 10.1111/j.1365-2982.2009.01291.x
   Mayer EA, 2005, PAIN, V115, P398, DOI 10.1016/j.pain.2005.03.023
   McNeill E, 2012, NEURON, V75, P363, DOI 10.1016/j.neuron.2012.07.005
   Medhi B, 2009, J PHARM PHARMACOL, V61, P1359, DOI 10.1211/jpp/61.10.0013
   Miampamba M, 1999, J AUTONOM NERV SYST, V77, P140, DOI 10.1016/S0165-1838(99)00048-X
   Miller AH, 1999, ADV EXP MED BIOL, V461, P107
   Miller AH, 2013, DEPRESS ANXIETY, V30, P297, DOI 10.1002/da.22084
   Minderhoud IM, 2004, DIGEST DIS SCI, V49, P469, DOI 10.1023/B:DDAS.0000020506.84248.f9
   Miranda A, 2007, NEUROSCIENCE, V148, P1021, DOI 10.1016/j.neuroscience.2007.05.034
   Muscatello Maria Rosaria A, 2014, World J Gastroenterol, V20, P7570, DOI 10.3748/wjg.v20.i24.7570
   Nair VA, 2016, FRONT HUM NEUROSCI, V10, DOI 10.3389/fnhum.2016.00460
   Nakagawa T, 2003, NEUROSCI LETT, V344, P197, DOI 10.1016/S0304-3940(03)00465-8
   Neeb L, 2019, BRAIN STIMUL, V12, P978, DOI 10.1016/j.brs.2019.03.001
   Ness TJ, 2001, AM J PHYSIOL-GASTR L, V280, pG649, DOI 10.1152/ajpgi.2001.280.4.G649
   NESS TJ, 1990, PAIN, V43, P377, DOI 10.1016/0304-3959(90)90035-C
   Ng KS, 2016, AM J PHYSIOL-GASTR L, V311, pG1047, DOI 10.1152/ajpgi.00153.2016
   Ng QX, 2019, J GASTROEN HEPATOL, V34, P68, DOI 10.1111/jgh.14446
   Niswender CM, 2010, ANNU REV PHARMACOL, V50, P295, DOI 10.1146/annurev.pharmtox.011008.145533
   Nyuyki KD, 2018, FRONT BEHAV NEUROSCI, V12, DOI 10.3389/fnbeh.2018.00058
   O'Mahony SM, 2017, HANDB EXP PHARMACOL, V239, P219, DOI 10.1007/164_2016_128
   Ossipov MH, 2014, CURR OPIN SUPPORT PA, V8, P143, DOI 10.1097/SPC.0000000000000055
   Painsipp E, 2008, NEUROPHARMACOLOGY, V55, P117, DOI 10.1016/j.neuropharm.2008.05.004
   Palazzo E, 2010, MOL PAIN, V6, DOI 10.1186/1744-8069-6-66
   Palecek J, 2003, NEUROSCIENCE, V116, P565, DOI 10.1016/S0306-4522(02)00660-7
   Panteleev SS, 2018, NEUROGASTROENT MOTIL, V30, DOI 10.1111/nmo.13431
   Panteleev SS, 2015, EUR J PHARMACOL, V749, P49, DOI 10.1016/j.ejphar.2015.01.002
   Peiris M, 2011, GUT, V60, P204, DOI 10.1136/gut.2010.221820
   Pessoa L, 2017, TRENDS COGN SCI, V21, P357, DOI 10.1016/j.tics.2017.03.002
   Pessoa L, 2010, NEUROPSYCHOLOGIA, V48, P3416, DOI 10.1016/j.neuropsychologia.2010.06.038
   Pickering M, 2007, PROG BRAIN RES, V163, P339, DOI 10.1016/S0079-6123(07)63020-9
   Poh KW, 2011, EUR J PAIN, V15, DOI 10.1016/j.ejpain.2011.02.002
   Porcher C, 2004, AM J PHYSIOL-GASTR L, V287, pG803, DOI 10.1152/ajpgi.00135.2004
   Qin HY, 2014, WORLD J GASTROENTERO, V20, P14126, DOI 10.3748/wjg.v20.i39.14126
   Qin LY, 2007, GLIA, V55, P453, DOI 10.1002/glia.20467
   Raffals LEH, 2013, INFLAMM BOWEL DIS, V13, P85
   Reichmann F, 2015, SCI REP-UK, V5, DOI 10.1038/srep09970
   Reichmann F, 2013, PLOS ONE, V8, DOI 10.1371/journal.pone.0054811
   Riazi K, 2008, P NATL ACAD SCI USA, V105, P17151, DOI 10.1073/pnas.0806682105
   Riazi K, 2015, J NEUROSCI, V35, P4942, DOI 10.1523/JNEUROSCI.4485-14.2015
   RITCHIE J, 1973, GUT, V14, P125, DOI 10.1136/gut.14.2.125
   Rolls ET, 2019, BRAIN STRUCT FUNCT, V224, P3001, DOI 10.1007/s00429-019-01945-2
   Rubio A, 2016, NEUROGASTROENT MOTIL, V28, P1419, DOI 10.1111/nmo.12844
   Sajdyk TJ, 2004, NEUROPEPTIDES, V38, P225, DOI 10.1016/j.npep.2004.05.006
   Samineni VK, 2017, ENEURO, V4, DOI 10.1523/ENEURO.0129-16.2017
   Sanoja R, 2010, EUR J PAIN, V14, DOI 10.1016/j.ejpain.2009.04.006
   Schwetz I, 2004, AM J PHYSIOL-GASTR L, V286, pG683, DOI 10.1152/ajpgi.00358.2003
   Siegel CA, 2009, INFLAMM BOWEL DIS, V15, P769, DOI 10.1002/ibd.20844
   Silberman Y, 2013, NEUROPHARMACOLOGY, V70, P316, DOI 10.1016/j.neuropharm.2013.02.014
   Simren M, 2002, AM J GASTROENTEROL, V97, P389
   Simren M, 2018, GUT, V67, P255, DOI 10.1136/gutjnl-2016-312361
   Sinniger V, 2004, PAIN, V110, P738, DOI 10.1016/j.pain.2004.05.014
   Slota JA, 2019, NON-CODING RNA, V5, DOI 10.3390/ncrna5020035
   Snowball RK, 2000, NEUROSCIENCE, V99, P351, DOI 10.1016/S0306-4522(00)00203-7
   Srinath AI, 2012, THER ADV GASTROENTER, V5, P339, DOI 10.1177/1756283X12446158
   Sroor HM, 2019, SCI REP-UK, V9, DOI 10.1038/s41598-019-56859-0
   St-Pierre JA, 2000, EUR J NEUROSCI, V12, P1319, DOI 10.1046/j.1460-9568.2000.00024.x
   Starowicz K, 2007, J NEUROSCI, V27, P13739, DOI 10.1523/JNEUROSCI.3258-07.2007
   Stellwagen D, 2005, J NEUROSCI, V25, P3219, DOI 10.1523/JNEUROSCI.4486-04.2005
   Stewart T, 2003, J PHYSIOL-LONDON, V552, P797, DOI 10.1113/jphysiol.2003.046409
   Sun YN, 2004, WORLD J GASTROENTERO, V10, P1830
   Sun Y, 2019, FRONT PEDIATR, V7, DOI 10.3389/fped.2019.00432
   Tache Y, 2015, NEUROGASTROENT MOTIL, V27, P1, DOI 10.1111/nmo.12495
   Tache Y, 2015, J NEUROGASTROENTEROL, V21, P8, DOI 10.5056/jnm14162
   Tasan RO, 2016, NEUROPEPTIDES, V55, P111, DOI 10.1016/j.npep.2015.09.007
   Thomann AK, 2019, NEUROGASTROENT MOTIL, V31, DOI 10.1111/nmo.13593
   Thomann AK, 2017, SCI REP-UK, V7, DOI 10.1038/s41598-017-11792-y
   Tramullas M, 2012, STRESS, V15, P281, DOI 10.3109/10253890.2011.622816
   Traub RJ, 2008, GASTROENTEROLOGY, V135, P2075, DOI 10.1053/j.gastro.2008.08.051
   Traub RJ, 2002, PAIN, V95, P93, DOI 10.1016/S0304-3959(01)00381-5
   Turrin NP, 2001, BRAIN RES BULL, V54, P443, DOI 10.1016/S0361-9230(01)00445-2
   Villaran RF, 2010, J NEUROCHEM, V114, P1687, DOI 10.1111/j.1471-4159.2010.06879.x
   Wan J, 2017, FRONT NEUROSCI-SWITZ, V11, DOI 10.3389/fnins.2017.00644
   Wang GX, 2005, J NEUROPHYSIOL, V94, P3788, DOI 10.1152/jn.00230.2005
   Wang J, 2015, NEUROSCIENCE, V298, P200, DOI 10.1016/j.neuroscience.2015.04.024
   Wang J, 2015, CEREB CORTEX, V25, P859, DOI 10.1093/cercor/bht273
   Wang K, 2010, WORLD J GASTROENTERO, V16, P2252, DOI 10.3748/wjg.v16.i18.2252
   Wang XC, 2019, ELIFE, V8, DOI 10.7554/eLife.42265
   Welch MG, 2010, NEUROGASTROENT MOTIL, V22, P654, DOI 10.1111/j.1365-2982.2010.01477.x
   Welch MG, 2005, J MOL NEUROSCI, V25, P259, DOI 10.1385/JMN:25:3:259
   Wheeler D, 2009, J NEUROCHEM, V109, P1237, DOI 10.1111/j.1471-4159.2009.06038.x
   Wilder-Smith CH, 2007, WORLD J GASTROENTERO, V13, P3699
   Wood J, 2016, BRAIN STRUCT FUNCT, V221, P3373, DOI 10.1007/s00429-015-1107-7
   Wu XY, 2008, AM J PHYSIOL-GASTR L, V294, pG918, DOI 10.1152/ajpgi.00452.2007
   Xiao Y, 2016, SCI REP-UK, V6, DOI 10.1038/srep29026
   Xing JH, 2007, J NEUROPHYSIOL, V97, P503, DOI 10.1152/jn.01023.2006
   Yang J, 2008, NEUROSCI LETT, V440, P237, DOI 10.1016/j.neulet.2008.05.093
   YE Y, 2016, NEURAL PLAST, V2016, DOI DOI 10.1155/2016/4959523
   Yiangou Y, 2001, LANCET, V357, P1338, DOI 10.1016/S0140-6736(00)04503-7
   Zhang GL, 2016, BRAIN BEHAV IMMUN, V55, P93, DOI 10.1016/j.bbi.2015.12.022
   Zhang MM, 2014, MOL BRAIN, V7, DOI 10.1186/1756-6606-7-47
   Zhang MY, 2020, FRONT NEUROSCI-SWITZ, V14, DOI 10.3389/fnins.2020.00091
   Zhang R, 2011, INT J COLORECTAL DIS, V26, P1035, DOI 10.1007/s00384-011-1153-4
   Zhang Z, 2017, GASTROENTEROL HEPATO, V6, DOI [10.15406/ghoa.2017.06.00207, DOI 10.15406/GHOA.2017.06.00207]
   Zhou L, 2014, CELL IMMUNOL, V287, P86, DOI 10.1016/j.cellimm.2013.12.001
   Zhou Q, 2008, PAIN, V134, P9, DOI 10.1016/j.pain.2007.03.029
   Zhou QQ, 2009, WORLD J GASTROENTERO, V15, P3254, DOI 10.3748/wjg.15.3254
   Zhuo M, 2002, J NEUROPHYSIOL, V87, P2225, DOI 10.1152/jn.2002.87.5.2225
   Zhuo M, 2008, TRENDS NEUROSCI, V31, P199, DOI 10.1016/j.tins.2008.01.003
   Zikou AK, 2014, EUR RADIOL, V24, P2499, DOI 10.1007/s00330-014-3242-6
   Zonis S, 2015, J NEUROINFLAMM, V12, DOI 10.1186/s12974-015-0281-0
NR 231
TC 8
Z9 9
U1 1
U2 7
PU SPRINGER/PLENUM PUBLISHERS
PI NEW YORK
PA 233 SPRING ST, NEW YORK, NY 10013 USA
SN 0272-4340
EI 1573-6830
J9 CELL MOL NEUROBIOL
JI Cell. Mol. Neurobiol.
PD MAR
PY 2022
VL 42
IS 2
SI SI
BP 389
EP 417
DI 10.1007/s10571-020-00967-3
EA OCT 2020
PG 29
WC Cell Biology; Neurosciences
WE Science Citation Index Expanded (SCI-EXPANDED)
SC Cell Biology; Neurosciences & Neurology
GA YT8SX
UT WOS:000577986000001
PM 33030712
DA 2023-08-27
ER

PT J
AU Horie, R
   Watanabe, T
AF Horie, R
   Watanabe, T
TI CD30: expression and function in health and disease
SO SEMINARS IN IMMUNOLOGY
LA English
DT Review
DE TNFR superfamily; CD30 ligand; TRAF protein; Hodgkin's disease; ALCL
ID NECROSIS-FACTOR RECEPTOR; NF-KAPPA-B; T-CELL LEUKEMIA;
   SIGNAL-TRANSDUCING PROTEINS; REED-STERNBERG CELLS; KI-1 ANTIGEN CD30;
   HIGH SERUM LEVEL; HODGKINS-DISEASE; SOLUBLE CD30; TNF RECEPTOR-1
AB CD30 was originally described as a marker of Hodgkin's and Reed-Sternberg cells in Hodgkin's lymphoma. Cloning and characterization of cDNAs encoding CD30 and its ligand (CD30L) established these proteins as members of the tumor necrosis factor receptor (TNFR) and tumor necrosis factor (TNF) superfamilies, respectively. Expression of CD30 is mostly restricted to virus-infected lymphocytes, neoplasms of lymphoid origin and a subset of activated T cells which produce Th2-type cytokines. The ligand is present on activated T cells, resting B cells, granulocytes, and the medulla of the thymus (epithelial cells and Hassal's corpuscles) as well as in various leukemia cells. The biological function gf CD30 is pleiotropic but has come to be understood in the context of co-stimulatory signals. Signal transduction gf CD30 utilizes signal transducers, TNFR-associated factors (TRAF1, 2, 3 and 5), which are shared by other TNFR family members. Mechanisms of signal transduction leading to diverse biological functions remain to be elucidated.
C1 Univ Tokyo, Inst Med Sci, Minato Ku, Dept Pathol, Tokyo 1083639, Japan.
   Univ Tokyo, Fac Med, Dept Internal Med 1, Bunkyo Ku, Tokyo 1130033, Japan.
C3 University of Tokyo; University of Tokyo
RP Horie, R (通讯作者)，Univ Tokyo, Inst Med Sci, Minato Ku, Dept Pathol, 4-6-1 Shirokanedai, Tokyo 1083639, Japan.
CR ABBONDANZO SL, 1990, AM J CLIN PATHOL, V93, P698, DOI 10.1093/ajcp/93.5.698
   Agrawal B, 1996, J IMMUNOL, V157, P3229
   Aizawa S, 1996, GENE, V182, P155, DOI 10.1016/S0378-1119(96)00542-2
   Aizawa S, 1997, J BIOL CHEM, V272, P2042
   Akiba H, 1998, J BIOL CHEM, V273, P13353, DOI 10.1074/jbc.273.21.13353
   ALZONA M, 1994, J IMMUNOL, V153, P2861
   Amakawa R, 1996, CELL, V84, P551, DOI 10.1016/S0092-8674(00)81031-4
   ANDREESEN R, 1984, BLOOD, V63, P1299
   Baker SJ, 1996, ONCOGENE, V12, P1
   Bazzoni F, 1996, NEW ENGL J MED, V334, P1717, DOI 10.1056/NEJM199606273342607
   Bengtsson A, 1997, CLIN EXP IMMUNOL, V109, P533, DOI 10.1046/j.1365-2249.1997.4731373.x
   BISWAS P, 1995, IMMUNITY, V2, P587
   BLUESTONE JA, 1995, IMMUNITY, V2, P555, DOI 10.1016/1074-7613(95)90000-4
   Boucher LM, 1997, BIOCHEM BIOPH RES CO, V233, P592, DOI 10.1006/bbrc.1997.6509
   Bowen MA, 1996, J IMMUNOL, V156, P442
   Brown DR, 1996, J EXP MED, V184, P803, DOI 10.1084/jem.184.3.803
   CALIGARISCAPPIO F, 1995, CLIN EXP RHEUMATOL, V13, P339
   Cao ZD, 1996, NATURE, V383, P443, DOI 10.1038/383443a0
   CHENG GH, 1995, SCIENCE, V267, P1494, DOI 10.1126/science.7533327
   DALLENBACH F, 1989, LEUKOCYTE TYPING, V4, P426
   DELPRETE G, 1995, IMMUNOL TODAY, V16, P76, DOI 10.1016/0167-5699(95)80092-1
   DELPRETE G, 1995, FASEB J, V9, P81, DOI 10.1096/fasebj.9.1.7821763
   Duckett CS, 1997, MOL CELL BIOL, V17, P1535, DOI 10.1128/MCB.17.3.1535
   Duckett CS, 1997, GENE DEV, V11, P2810, DOI 10.1101/gad.11.21.2810
   DURKOP H, 1992, CELL, V68, P421, DOI 10.1016/0092-8674(92)90180-K
   ELLIS TM, 1993, J IMMUNOL, V151, P2380
   ENGERT A, 1990, CANCER RES, V50, P2929
   FALINI B, 1995, BLOOD, V85, P1
   Fattovich G, 1996, CLIN EXP IMMUNOL, V103, P105, DOI 10.1046/j.1365-2249.1996.915607.x
   FONATSCH C, 1992, GENOMICS, V14, P825, DOI 10.1016/S0888-7543(05)80203-4
   Gattei V, 1997, BLOOD, V89, P2048, DOI 10.1182/blood.V89.6.2048
   GAUSE A, 1991, BLOOD, V77, P1983
   Gedrich RW, 1996, J BIOL CHEM, V271, P12852, DOI 10.1074/jbc.271.22.12852
   GERDES J, 1986, J CLIN PATHOL, V39, P993, DOI 10.1136/jcp.39.9.993
   Gerli R, 1995, CLIN EXP IMMUNOL, V102, P547
   GHILOSI M, 1995, EUR J IMMUNOL, V26, P329
   Giacomelli R, 1997, CLIN EXP IMMUNOL, V108, P42, DOI 10.1046/j.1365-2249.1997.d01-991.x
   Gilfillan MC, 1998, J IMMUNOL, V160, P2180
   Gruss HJ, 1996, LEUKEMIA, V10, P829
   Gruss HJ, 1996, AM J PATHOL, V149, P469
   GRUSS HJ, 1994, BLOOD, V83, P2045
   Gruss HJ, 1996, BLOOD, V87, P2443, DOI 10.1182/blood.V87.6.2443.bloodjournal8762443
   Gruss HJ, 1996, LEUKEMIA LYMPHOMA, V20, P397, DOI 10.3109/10428199609052421
   Hamann D, 1996, J IMMUNOL, V156, P1387
   HANSEN H, 1990, RES IMMUNOL, V141, P13, DOI 10.1016/0923-2494(90)90098-J
   HANSEN HP, 1995, INT J CANCER, V63, P750, DOI 10.1002/ijc.2910630524
   Horie R, 1998, INT IMMUNOL, V10, P203, DOI 10.1093/intimm/10.2.203
   Horie R, 1996, BLOOD, V88, P2422, DOI 10.1182/blood.V88.7.2422.bloodjournal8872422
   Hsu HL, 1997, J BIOL CHEM, V272, P13471, DOI 10.1074/jbc.272.21.13471
   Hsu HL, 1996, CELL, V84, P299, DOI 10.1016/S0092-8674(00)80984-8
   HU HM, 1994, J BIOL CHEM, V269, P30069
   Ishida T, 1996, J BIOL CHEM, V271, P28745, DOI 10.1074/jbc.271.46.28745
   Ishida T, 1996, P NATL ACAD SCI USA, V93, P9437, DOI 10.1073/pnas.93.18.9437
   ITO K, 1994, AM J PATHOL, V145, P276
   JOSIMOVICALASEVIC O, 1989, EUR J IMMUNOL, V19, P157, DOI 10.1002/eji.1830190125
   JUMPER MD, 1995, J IMMUNOL, V155, P2369
   Kawamata S, 1998, J BIOL CHEM, V273, P5808, DOI 10.1074/jbc.273.10.5808
   KEMPER O, 1991, HUM GENET, V87, P623
   Kobarg J, 1997, EXP CLIN IMMUNOGENET, V14, P273
   LATZA U, 1994, EUR J IMMUNOL, V24, P677, DOI 10.1002/eji.1830240329
   LATZA U, 1995, AM J PATHOL, V146, P463
   Lee FS, 1997, CELL, V88, P213, DOI 10.1016/S0092-8674(00)81842-5
   Lee SY, 1996, P NATL ACAD SCI USA, V93, P9699, DOI 10.1073/pnas.93.18.9699
   Lee SY, 1997, IMMUNITY, V7, P703, DOI 10.1016/S1074-7613(00)80390-8
   Lee YT, 1996, FUSION TECHNOL, V30, P669, DOI 10.13182/FST96-A11963013
   Liu ZG, 1996, CELL, V87, P565, DOI 10.1016/S0092-8674(00)81375-6
   LUIGI P, 1998, J CLIN ONCOL, V16, P1532
   MAGGI E, 1995, IMMUNITY, V3, P251, DOI 10.1016/1074-7613(95)90094-2
   MAGGI E, 1994, J EXP MED, V180, P489, DOI 10.1084/jem.180.2.489
   Malinin NL, 1997, NATURE, V385, P540, DOI 10.1038/385540a0
   MANETTI R, 1994, J EXP MED, V180, P2407, DOI 10.1084/jem.180.6.2407
   Marsters SA, 1997, J BIOL CHEM, V272, P14029, DOI 10.1074/jbc.272.22.14029
   MCDONALD PP, 1995, EUR J IMMUNOL, V25, P2870, DOI 10.1002/eji.1830251024
   MECHTERSHEIMER G, 1990, CANCER, V66, P1732, DOI 10.1002/1097-0142(19901015)66:8<1732::AID-CNCR2820660815>3.0.CO;2-5
   Mercurio F, 1997, SCIENCE, V278, P860, DOI 10.1126/science.278.5339.860
   MOSIALOS G, 1995, CELL, V80, P389, DOI 10.1016/0092-8674(95)90489-1
   NADALI G, 1995, J CLIN ONCOL, V13, P1355, DOI 10.1200/JCO.1995.13.6.1355
   Nadali G, 1998, BLOOD, V91, P3011, DOI 10.1182/blood.V91.8.3011.3011_3011_3016
   NADALI G, 1994, J CLIN ONCOL, V12, P793, DOI 10.1200/JCO.1994.12.4.793
   Nakamura T, 1997, J IMMUNOL, V158, P2090
   Nakano H, 1996, J BIOL CHEM, V271, P14661, DOI 10.1074/jbc.271.25.14661
   Nakano H, 1998, P NATL ACAD SCI USA, V95, P3537, DOI 10.1073/pnas.95.7.3537
   Natoli G, 1997, J BIOL CHEM, V272, P26079, DOI 10.1074/jbc.272.42.26079
   Natoli G, 1997, SCIENCE, V275, P200, DOI 10.1126/science.275.5297.200
   NAWROCKI JF, 1988, J IMMUNOL, V141, P672
   OHTSUKA E, 1994, LEUKEMIA LYMPHOMA, V15, P303, DOI 10.3109/10428199409049728
   Okumura M, 1997, J CLIN ENDOCR METAB, V82, P1757, DOI 10.1210/jc.82.6.1757
   PALLESEN G, 1990, HISTOPATHOLOGY, V16, P409, DOI 10.1111/j.1365-2559.1990.tb01151.x
   PALLESEN G, 1988, AM J PATHOL, V133, P446
   PFREUNDSCHUH M, 1990, INT J CANCER, V45, P869, DOI 10.1002/ijc.2910450515
   Pinto A, 1996, BLOOD, V88, P3299, DOI 10.1182/blood.V88.9.3299.bloodjournal8893299
   PIZZOLO G, 1990, BRIT J HAEMATOL, V75, P485, DOI 10.1111/j.1365-2141.1990.tb07786.x
   PIZZOLO G, 1990, BRIT J HAEMATOL, V75, P282, DOI 10.1111/j.1365-2141.1990.tb02664.x
   PIZZOLO G, 1994, AIDS, V8, P741, DOI 10.1097/00002030-199406000-00003
   Pizzolo G, 1997, CLIN EXP IMMUNOL, V108, P251, DOI 10.1046/j.1365-2249.1997.d01-1005.x
   RALFKIAER E, 1987, ARCH DERMATOL RES, V279, P285, DOI 10.1007/BF00431219
   REGNIER CH, 1995, J BIOL CHEM, V270, P25715, DOI 10.1074/jbc.270.43.25715
   Reinhard C, 1997, EMBO J, V16, P1080, DOI 10.1093/emboj/16.5.1080
   ROHDE D, 1992, AM J PATHOL, V140, P473
   Romagnani P, 1998, BLOOD, V91, P3323, DOI 10.1182/blood.V91.9.3323.3323_3323_3332
   ROMAGNANI S, 1995, J LEUKOCYTE BIOL, V57, P726, DOI 10.1002/jlb.57.5.726
   ROTHE M, 1994, CELL, V78, P681, DOI 10.1016/0092-8674(94)90532-0
   SATO T, 1995, FEBS LETT, V358, P113, DOI 10.1016/0014-5793(94)01406-Q
   SCHWAB U, 1982, NATURE, V299, P65, DOI 10.1038/299065a0
   SCHWARTING R, 1989, BLOOD, V74, P1678
   SCHWARTING R, 1989, LEUCOCYTE TYPING, V4, P419
   SHANEBECK KD, 1995, EUR J IMMUNOL, V25, P2147, DOI 10.1002/eji.1830250805
   SMITH CA, 1993, CELL, V73, P1349, DOI 10.1016/0092-8674(93)90361-S
   SMITH CA, 1994, CELL, V76, P959, DOI 10.1016/0092-8674(94)90372-7
   SONG HY, 1995, BIOCHEM J, V309, P825, DOI 10.1042/bj3090825
   Song HY, 1997, P NATL ACAD SCI USA, V94, P9792, DOI 10.1073/pnas.94.18.9792
   STEIN H, 1985, BLOOD, V66, P848
   STUBER E, 1995, IMMUNITY, V2, P507, DOI 10.1016/1074-7613(95)90031-4
   TAKESHITA M, 1995, HISTOPATHOLOGY, V26, P539, DOI 10.1111/j.1365-2559.1995.tb00272.x
   TAZZARI PL, 1992, BRIT J HAEMATOL, V81, P203, DOI 10.1111/j.1365-2141.1992.tb08208.x
   Telford WG, 1997, CELL IMMUNOL, V182, P125, DOI 10.1006/cimm.1997.1228
   Tsitsikov EN, 1997, P NATL ACAD SCI USA, V94, P1390, DOI 10.1073/pnas.94.4.1390
   VANESSEN D, 1995, NATURE, V378, P620, DOI 10.1038/378620a0
   Wang GC, 1997, AM J MED, V102, P517
   Wiley SR, 1996, J IMMUNOL, V157, P3635
   Woronicz JD, 1997, SCIENCE, V278, P866, DOI 10.1126/science.278.5339.866
   Younes A, 1996, BRIT J HAEMATOL, V93, P569, DOI 10.1046/j.1365-2141.1996.d01-1686.x
   Zinzani PL, 1998, J CLIN ONCOL, V16, P1532, DOI 10.1200/JCO.1998.16.4.1532
NR 123
TC 231
Z9 249
U1 0
U2 8
PU ACADEMIC PRESS LTD- ELSEVIER SCIENCE LTD
PI LONDON
PA 24-28 OVAL RD, LONDON NW1 7DX, ENGLAND
SN 1044-5323
EI 1096-3618
J9 SEMIN IMMUNOL
JI Semin. Immunol.
PD DEC
PY 1998
VL 10
IS 6
BP 457
EP 470
DI 10.1006/smim.1998.0156
PG 14
WC Immunology
WE Science Citation Index Expanded (SCI-EXPANDED)
SC Immunology
GA 147PZ
UT WOS:000077486500006
PM 9826579
DA 2023-08-27
ER

PT J
AU Koos, WT
   Day, JD
   Matula, C
   Levy, DI
AF Koos, WT
   Day, JD
   Matula, C
   Levy, DI
TI Neurotopographic considerations in the microsurgical treatment of small
   acoustic neurinomas
SO JOURNAL OF NEUROSURGERY
LA English
DT Article
DE acoustic neurinoma; vestibular schwannoma; hearing preservation; anatomy
ID CEREBELLOPONTINE ANGLE TUMORS; AUDITORY EVOKED-POTENTIALS; FACIAL-NERVE
   FUNCTION; HEARING PRESERVATION; NEUROMA SURGERY; POSTERIOR-FOSSA;
   REMOVAL; EXPERIENCE; MANAGEMENT; EMPHASIS
AB Object. The authors studied the relationships between tumor size, location, and topographic position relative to the intact facial nerve bundles in acoustic neurinomas to determine the influence of these factors on hearing preservation postoperatively. Consistent topographic relationships were found.
   Methods. Four hundred fifty-two patients with acoustic neurinoma treated via a retrosigmoid approach were analyzed with respect to hearing preservation and facial nerve function. One hundred fifteen tumors were identified as small and were categorized as Grades I and II. Patients with Grade I tumors, that is, purely intracanalicular lesions, all had good hearing preoperatively, defined by a less than 50-dB pure tone average and 50% speech discrimination score. All 14 Grade I tumors were removed, resulting in preservation of the patient's hearing by these criteria. There were no particular topographic anatomical relationships associated with these tumors that affected hearing preservation. Grade II tumors, defined as those protruding into the cerebellopontine angle without contacting the brainstem, were found in 101 patients and were divided by size into two grades: IIA (< 1 cm) and IIB (1-1.8 cm). In 90 patients with Grade IIA tumors, 72 (89%) of 81 who had preserved hearing preoperatively maintained it postoperatively, and in the 11 patients with Grade IIB tumors, six of whom had good hearing preoperatively, four (67%) had preserved hearing postoperatively. Six morphological types were identified based on their neurotopographic relationships to the elements of the vestibulocochlear nerve.
   Conclusions. Hearing preservation postsurgery by tumor type was as follows: 1A, 92%; 1B, 88%; 1C, 100%; 2A, 83%; 2B, 92%; and 3, 57%. Combined, this represents a hearing preservation rate of 87% after surgical treatment of Grade II acoustic neurinomas. Full nerve function was maintained in 88% of patients with anatomically preserved facial nerves in both Grade I and II tumors. The remaining 12% of patients retained partial function of the facial nerve. Two patients in the series lost anatomical integrity of the nerve due to surgery.
C1 Univ Vienna, Dept Neurosurg, Vienna, Austria.
   Lahey Hitchcock Med Ctr, Dept Neurosurg, Burlington, MA USA.
   So Calif Permanente Med Grp, Dept Neurosurg, San Diego, CA 92120 USA.
C3 University of Vienna; Lahey Hospital & Medical Center; Kaiser
   Permanente; Southern California Permanente Medical Group (SCPMG);
   Permanente Medical Groups
RP Koos, WT (通讯作者)，Allgemeines Krankenhaus Wien, Dept Neurosurg, Waehringer Gurtel 18-20, A-1090 Vienna, Austria.
CR BALDWIN DL, 1990, J LARYNGOL OTOL, V104, P463, DOI 10.1017/S0022215100112897
   BELAL A, 1982, AM J OTOL, V4, P9
   BRACKMANN DE, 1980, NEUROLOGICAL SURG EA, V2, P248
   BREMOND G, 1980, J LARYNGOL OTOL, V94, P1119
   BUCHHEIT WA, 1977, NEUROLOGICAL SURG EA, V1, P263
   CAMINS MB, 1992, CLIN NEUR, V38, P567
   CERULLO LJ, 1993, SURG NEUROL, V39, P485, DOI 10.1016/0090-3019(93)90036-Z
   COHEN NL, 1979, LARYNGOSCOPE, V89, P886
   COHEN NL, 1986, ANN OTO RHINOL LARYN, V95, P21, DOI 10.1177/000348948609500105
   COHEN NL, 1981, CRANIAL NERVES, P561
   COMPTON JS, 1989, ACTA NEUROCHIR, V98, P115, DOI 10.1007/BF01407336
   FISCHER G, 1980, NEUROSURGERY, V7, P154, DOI 10.1227/00006123-198008000-00008
   FISCHER G, 1987, NEUROCHIRURGIE, V33, P169
   FISCHER G, 1992, J NEUROSURG, V76, P910, DOI 10.3171/jns.1992.76.6.0910
   GARDNER G, 1986, OTOLARYNG HEAD NECK, V94, P328, DOI 10.1177/019459988609400312
   GARDNER G, 1988, ANN OTO RHINOL LARYN, V97, P55, DOI 10.1177/000348948809700110
   GLASSCOCK ME, 1993, J NEUROSURG, V78, P864, DOI 10.3171/jns.1993.78.6.0864
   GOEL A, 1992, J NEUROSURG, V77, P685, DOI 10.3171/jns.1992.77.5.0685
   HAINES SJ, 1993, J NEUROSURG, V79, P515, DOI 10.3171/jns.1993.79.4.0515
   HARDY RW, 1982, NEUROSURGERY, V11, P16, DOI 10.1227/00006123-198207010-00004
   HARNER SG, 1981, ARCH OTOLARYNGOL, V107, P590
   HARNER SG, 1984, LARYNGOSCOPE, V94, P1431
   HOUSE JW, 1985, OTOLARYNG HEAD NECK, V93, P146, DOI 10.1177/019459988509300202
   JANNETTA PJ, 1984, ANN SURG, V200, P513, DOI 10.1097/00000658-198410000-00012
   JENKINS HA, 1992, LARYNGOSCOPE, V102, P125
   KANZAKI J, 1989, ACTA OTO-LARYNGOL, V107, P474, DOI 10.3109/00016488909127543
   KEMINK JL, 1990, LARYNGOSCOPE, V100, P597
   Koos W T, 1995, Acta Neurochir Suppl, V63, P73
   KOOS WT, 1988, ACTA NEUROCHIR, V92, P55, DOI 10.1007/BF01401974
   Koos WT, 1985, MICRONEUROSURGERY, P335
   Koos WT, 1993, COLOR ATLAS MICRONEU
   LINDEN RD, 1988, CAN J NEUROL SCI, V15, P73, DOI 10.1017/S0317167100027232
   MACCARTY CS, 1975, MAYO CLIN PROC, V50, P15
   MACDONALD CB, 1991, OTOLARYNG HEAD NECK, V104, P128, DOI 10.1177/019459989110400123
   NADOL JB, 1992, LARYNGOSCOPE, V102, P1153, DOI 10.1288/00005537-199210000-00010
   NEDZELSKI JM, 1984, J OTOLARYNGOL, V13, P355
   NEELY JG, 1984, OTOLARYNG HEAD NECK, V92, P162, DOI 10.1177/019459988409200208
   Ojemann R G, 1993, Clin Neurosurg, V40, P498
   Ojemann R G, 1978, Clin Neurosurg, V25, P461
   OJEMANN RG, 1984, J NEUROSURG, V61, P938, DOI 10.3171/jns.1984.61.5.0938
   PALVA T, 1985, ACTA OTO-LARYNGOL, V99, P1, DOI 10.3109/00016488509119138
   POST KD, 1995, J NEUROSURG, V83, P191, DOI 10.3171/jns.1995.83.2.0191
   RAND RW, 1968, J NEUROSURG, V28, P158, DOI 10.3171/jns.1968.28.2.0158
   Rhoton A L Jr, 1976, Surg Neurol, V6, P211
   ROSENBERG RA, 1987, OTOLARYNG HEAD NECK, V97, P270, DOI 10.1177/019459988709700304
   SAMII M, 1991, NEUROSURGERY, V29, P189, DOI 10.1227/00006123-199108000-00004
   Samii M, 1985, Clin Neurosurg, V32, P242
   SAMII M, 1981, CRANIAL NERVES, P586
   SAMII M, 1989, SURGERY SKULL BASE I, P377
   SHELTON C, 1992, OTOLARYNG CLIN N AM, V25, P609
   SILVERSTEIN H, 1993, OTOLARYNG HEAD NECK, V108, P1
   SILVERSTEIN H, 1986, OTOLARYNG HEAD NECK, V95, P285, DOI 10.1177/01945998860953P104
   Silverstein H, 1985, AM J OTOL S, V6, P99
   STERKERS JM, 1979, ARCH OTO-RHINO-LARYN, V223, P463, DOI 10.1007/BF01109633
   STERKERS JM, 1980, NEUROLOGICAL SURG EA, V2, P269
   SUGITA K, 1979, Neurologia Medico-Chirurgica, V19, P637, DOI 10.2176/nmc.19.637
   TATOR CH, 1985, J NEUROSURG, V63, P168, DOI 10.3171/jns.1985.63.2.0168
   WADE PJ, 1984, OTOLARYNG HEAD NECK, V92, P184, DOI 10.1177/019459988409200211
   WANXING C, 1981, Journal of Neurosurgery, V54, P268
   WHITTAKER CK, 1992, J NEUROSURG, V76, P897, DOI 10.3171/jns.1992.76.6.0897
NR 60
TC 222
Z9 226
U1 0
U2 3
PU AMER ASSOC NEUROLOGICAL SURGEONS
PI CHARLOTTESVILLE
PA UNIV VIRGINIA, 1224 WEST MAIN ST, STE 450, CHARLOTTESVILLE, VA 22903 USA
SN 0022-3085
J9 J NEUROSURG
JI J. Neurosurg.
PD MAR
PY 1998
VL 88
IS 3
BP 506
EP 512
DI 10.3171/jns.1998.88.3.0506
PG 7
WC Clinical Neurology; Surgery
WE Science Citation Index Expanded (SCI-EXPANDED)
SC Neurosciences & Neurology; Surgery
GA YY305
UT WOS:000072133800012
PM 9488305
DA 2023-08-27
ER

PT J
AU Sun, SB
   Liu, AL
AF Sun, Shibin
   Liu, Ali
TI Long-term follow-up studies of Gamma Knife surgery with a low margin
   dose for vestibular schwannoma Clinical article
SO JOURNAL OF NEUROSURGERY
LA English
DT Article
DE vestibular schwannoma; Gamma Knife surgery; stereotactic radiosurgery;
   long-term follow-up
ID STEREOTACTIC RADIOSURGERY; 10-YEAR EXPERIENCE; PRESERVATION; OUTCOMES;
   HEARING
AB Object. The aim of this study was to assess long-term clinical outcomes in patients who underwent Gamma Knife surgery (GKS) with a low margin dose-14 Gy or less-to treat vestibular schwannoma (VS) unrelated to neurofibromatosis Type II.
   Methods. Between December 1994 and December 2001, 200 patients with VSs underwent GKS, which was performed using the Leksell Gamma Knife model B. More than 10 years of follow-up is available in these patients. One hundred ninety patients (88 male and 102 female patients) were followed up using MRI (follow-up rate 95%). The mean age of these patients was 50.6 years (range 10-77 years). Gamma Knife surgery was the primary treatment for VS in 134 cases (70.5%) and was an adjunctive management approach in 56 cases (29.5%). The median tumor margin dose was 13.0 Gy (range 6.0-14.4 Gy), and the median maximum tumor dose was 28.0 Gy (range 15.0-60.0 Gy). The median tumor volume was 3.6 cm(3) (range 0.3-27.3 cm(3)). The median duration of follow-up in these patients was 109 months (range 8-195 months).
   Results. In the 190 patients, the latest follow-up MRI studies demonstrated tumor regression in 122 patients (64.2%), stable tumor in 48 patients (25.3%), and tumor enlargement in 20 patients (10.5%). The total rate of tumor control was 89.5%. Using the Kaplan-Meier method, the authors found the estimated 3-, 5-, 10-, and 15-year tumor control rates to be 95%, 93%, 86%, and 79%, respectively; and the estimated 3-, 5-, and 10-year hearing preservation rates to be 96%, 92%, and 70%, respectively. Twenty-six patients (13.7%) exhibited transient mild facial palsy or facial spasm, and 2 patients (1.1%) suffered persistent mild facial palsy. Thirty-nine patients (20.5%) had transient trigeminal neuropathy, and 5 patients (2.6%) suffered from persistent mild facial numbness. The incidence of persistent severe facial and trigeminal neuropathy was 0.0%.
   Conclusions. With a low prescribed margin dose of 14 Gy or less, GKS was confirmed to provide long-term tumor control for small to medium-sized VSs and largely to prevent cranial nerves from iatrogenic injury. Based on the findings of this study, GKS is also a reasonable option for the treatment of large, heterogeneously enhancing tumors without symptomatic brainstem compression. Gamma Knife surgery can preserve a high quality of life for most patients with VS who do not have symptomatic brainstem compression. Long-term follow-up is required because of the risk of delayed recurrence of VS. (http://thejns.org/doi/abs/10.3171/2012.7.GKS12783)
C1 [Sun, Shibin; Liu, Ali] Capital Univ Med Sci, Gamma Knife Ctr, Beijing Neurosurg Inst, Tiantan Hosp, Beijing 100050, Peoples R China.
C3 Beijing Neurosurgical Institute; Capital Medical University
RP Sun, SB (通讯作者)，Capital Univ Med Sci, Gamma Knife Ctr, Beijing Neurosurg Inst, Tiantan Hosp, 6 Chong Wen Qu Tiantanxili, Beijing 100050, Peoples R China.
EM ssbwyl@vip.sina.com
CR Chung WY, 2010, J NEUROSURG, V113, P112, DOI 10.3171/2010.8.GKS10954
   Chung WY, 2005, J NEUROSURG, V102, P87, DOI 10.3171/jns.2005.102.s_supplement.0087
   Dewan S, 2008, J NEUROSURG, V109, P144, DOI 10.3171/JNS/2008/109/12/S22
   Hasegawa T, 2005, NEUROSURGERY, V57, P257, DOI 10.1227/01.NEU.0000166542.00512.84
   Hasegawa T, 2005, J NEUROSURG, V102, P10, DOI 10.3171/jns.2005.102.1.0010
   Inoue HK, 2005, J NEUROSURG, V102, P111, DOI 10.3171/jns.2005.102.s_supplement.0111
   Iwai Y, 2003, NEUROSURGERY, V53, P282, DOI 10.1227/01.NEU.0000073416.22608.B3
   Lunsford LD, 2005, J NEUROSURG, V102, P195, DOI 10.3171/jns.2005.102.s_supplement.0195
   Noren G, 1998, STEREOT FUNCT NEUROS, V70, P65, DOI 10.1159/000056408
   Noren G, 1994, ACTA NEUROCHIR WIE S, V58, P104
   OGUNRINDE OK, 1995, ARCH NEUROL-CHICAGO, V52, P73, DOI 10.1001/archneur.1995.00540250077016
   Paek SH, 2005, CANCER-AM CANCER SOC, V104, P580, DOI 10.1002/cncr.21190
   Prasad D, 2000, J NEUROSURG, V92, P745, DOI 10.3171/jns.2000.92.5.0745
   van Eck ATCJ, 2005, J NEUROSURG, V102, P204, DOI 10.3171/jns.2005.102.s_supplement.0204
   Wowra B, 2005, J NEUROSURG, V102, P114, DOI 10.3171/jns.2005.102.s_supplement.0114
NR 15
TC 45
Z9 46
U1 0
U2 5
PU AMER ASSOC NEUROLOGICAL SURGEONS
PI ROLLING MEADOWS
PA 5550 MEADOWBROOK DRIVE, ROLLING MEADOWS, IL 60008 USA
SN 0022-3085
EI 1933-0693
J9 J NEUROSURG
JI J. Neurosurg.
PD DEC
PY 2012
VL 117
SU S
BP 57
EP 62
DI 10.3171/2012.7.GKS12783
PG 6
WC Clinical Neurology; Surgery
WE Science Citation Index Expanded (SCI-EXPANDED)
SC Neurosciences & Neurology; Surgery
GA 042IQ
UT WOS:000311465300011
PM 23205790
OA Bronze
DA 2023-08-27
ER

PT J
AU Goel, A
   Muzumdar, D
AF Goel, A
   Muzumdar, D
TI Conventional posterior fossa approach for surgery on petroclival
   meningiomas: A report on an experience with 28 cases
SO SURGICAL NEUROLOGY
LA English
DT Article
DE clivus; petroclival meningioma; retrosigmoid approach; skull base
ID TRANSPETROSAL-TRANSTENTORIAL APPROACH; CEREBELLOPONTINE ANGLE; PETROSAL
   APPROACH; MANAGEMENT; CLIVUS; LESIONS
AB BACKGROUND This is a report of our experience with 28 cases of select petroclival meningiomas operated by a posterior fossa route encompassing the lateral supracerebellar-infratentorial and retrosigmoid avenues.
   METHODS Twenty-eight cases of petroclival meningiomas treated during the period 1991 to 2002 by conventional posterior cranial fossa route are analyzed. The average length of follow-up is 48 months.
   RESULTS The maximum diameter of the tumors ranged from 1.8 to 6.8 cm (mean, 4.0 cm). Five tumors extended up to or beyond the contralateral petroclival junction. Basilar artery was at least partially encased in 9 cases. Gross total tumor resection was achieved in 21 cases and a partial tumor resection was achieved in the remaining 7 cases. Two patients died in the postoperative phase.
   CONCLUSIONS Conventional posterior cranial fossa surgery can be suitable for a select group of petroclival meningioma. Apart from other advantages, it provides easy and quick exposure of the tumor without any petrous bone drilling. It also provides a direct and early exposure of the tumor-cranial nerve-brainstem interface facilitating the dissection. The lateral and inferior tumor extensions in relationship to the clivus, can be more easily accessed. The site of attachment of the tumor to the dura overlying the posterior face of the petrous apex can be seen directly. (C) 2004 Elsevier Inc. All rights reserved.
C1 King Edward VIII Hosp, Seth GS Med Coll, Dept Neurosurg, Bombay 400012, Maharashtra, India.
C3 Seth Gordhandas Sunderdas Medical College & King Edward Memorial
   Hospital
RP Goel, A (通讯作者)，King Edward VIII Hosp, Seth GS Med Coll, Dept Neurosurg, Bombay 400012, Maharashtra, India.
CR ALMEFTY O, 1988, NEUROSURGERY, V22, P510, DOI 10.1227/00006123-198803000-00010
   Aziz KMA, 2000, NEUROSURGERY, V47, P139, DOI 10.1097/00006123-200007000-00030
   BOCHENEK Z, 1975, ACTA OTOLARYNGOL, V80, P400
   BRICOLO AP, 1992, NEUROSURGERY, V5, P131
   Cho CW, 2002, NEUROSURGERY, V51, P708, DOI 10.1097/00006123-200209000-00017
   Couldwell WT, 1996, J NEUROSURG, V84, P20, DOI 10.3171/jns.1996.84.1.0020
   COULDWELL WT, 1998, NEUROSURGICAL OPERAT, V7, P69
   FAY T, 1930, SURG CLIN N AM, V10, P1427
   FISCH U, 1985, MICRONEUROSURGERY, P421
   Goel A, 1996, BRIT J NEUROSURG, V10, P589, DOI 10.1080/02688699646916
   Goel A, 1999, BRIT J NEUROSURG, V13, P270, DOI 10.1080/02688699943673
   GOEL A, 1995, ACTA NEUROCHIR, V135, P78, DOI 10.1007/BF02307418
   HAKUBA A, 1988, SURG NEUROL, V30, P108, DOI 10.1016/0090-3019(88)90095-X
   HOUSE W F, 1961, Laryngoscope, V71, P1363
   KAWASE T, 1991, NEUROSURGERY, V28, P869, DOI 10.1227/00006123-199106000-00014
   Kirazli T, 2001, Rev Laryngol Otol Rhinol (Bord), V122, P187
   Malis LI, 1985, NEUROSURGERY, V1, P1011
   MAYBERG MR, 1986, J NEUROSURG, V65, P160, DOI 10.3171/jns.1986.65.2.0160
   MORRISON AW, 1973, J NEUROSURG, V38, P382, DOI 10.3171/jns.1973.38.3.0382
   ROSOMOFF HL, 1971, LARYNGOSCOPE, V81, P1448, DOI 10.1288/00005537-197109000-00008
   SAMII M, 1992, ACTA NEUROCHIR, V118, P27, DOI 10.1007/BF01400723
   SAMII M, 1989, NEUROSURGERY, V24, P12, DOI 10.1227/00006123-198901000-00003
   Sekhar Laligam N., 1993, P605
   SEKHAR LN, 1994, J NEUROSURG, V81, P860, DOI 10.3171/jns.1994.81.6.0860
   SEKHAR LN, 1987, J NEUROSURG, V67, P488, DOI 10.3171/jns.1987.67.4.0488
   Sekhar LN, 1996, J NEURO-ONCOL, V29, P249, DOI 10.1007/BF00165655
   Spallone A, 1999, SURG NEUROL, V51, P412, DOI 10.1016/S0090-3019(98)00100-1
   SPETZLER RF, 1992, J NEUROSURG, V76, P588, DOI 10.3171/jns.1992.76.4.0588
   Stieglitz L, 1896, AM J MED SCI, V111, P509
   Subach BR, 1998, NEUROSURGERY, V42, P437, DOI 10.1097/00006123-199803000-00001
   Symon L., 1982, ADV TECHNICAL STANDA, V9, P69
   TARLOV E, 1977, OPERATIVE NEUROSURGI, V1, P381
   Tatagiba M, 1996, Acta Neurochir Suppl, V65, P92
   Yasargil G., 1980, ADV TECHNICAL STANDA, V7, P1
   Zentner J, 1997, J NEUROL NEUROSUR PS, V62, P341, DOI 10.1136/jnnp.62.4.341
NR 35
TC 67
Z9 74
U1 0
U2 1
PU ELSEVIER SCIENCE INC
PI NEW YORK
PA 360 PARK AVE SOUTH, NEW YORK, NY 10010-1710 USA
SN 0090-3019
J9 SURG NEUROL
JI Surg. Neurol.
PD OCT
PY 2004
VL 62
IS 4
BP 332
EP 340
DI 10.1016/j.surneu.2003.12.008
PG 9
WC Clinical Neurology; Surgery
WE Science Citation Index Expanded (SCI-EXPANDED)
SC Neurosciences & Neurology; Surgery
GA 859KX
UT WOS:000224263300010
PM 15451280
DA 2023-08-27
ER

PT J
AU Ye, JM
   Ye, MJ
   Kranz, S
   Lo, P
AF Ye, Joshua Mingsheng
   Ye, Mingwei Joel
   Kranz, Sevastjan
   Lo, Patrick
TI A 10 year retrospective study of surgical outcomes of adult intracranial
   pilocytic astrocytoma
SO JOURNAL OF CLINICAL NEUROSCIENCE
LA English
DT Article
DE Adult; Neoplasm; Pilocytic astrocytoma; Resection; Survival
ID MANAGEMENT; PROGRESSION; SURVIVAL; CHILDREN
AB Pilocytic astrocytomas (PA) are benign neoplasms commonly located in the cerebellum with a peak incidence in the first two decades of life. PA occurrence in adults is rare and very little information is available in the literature about tumour characteristics in this population. This study retrospectively identified 20 adults with PA. The characteristics of the tumour, treatment modalities and patient outcomes are discussed, as well as identifying factors that may be associated with worse prognosis. The mean age at diagnosis was 27 years. The majority of PA were located in the posterior fossa. Other tumour locations included the cerebral hemispheres, brainstem, tectal plate and optochiasmatic region (optic chiasm, hypothalamus and third ventricle). All patients in this study underwent surgery, two received adjuvant chemotherapy and one received adjuvant radiotherapy. Tumour recurrence occurred in six patients and two eventually died from the disease. When achieved, complete tumour resection was found to be curative. Tumour location affects extent of surgical resection; tumours in inaccessible locations were associated with higher rates of recurrence. Overall survival and progression free survival rates were 87% and 60% respectively. The degree of surgical resection and tumour location were found to affect prognosis. Unfavourable outcomes were observed in these adults with PA compared to those expected for a younger population, suggesting a possible association between age and outcome. (C) 2014 Elsevier Ltd. All rights reserved.
C1 [Ye, Joshua Mingsheng; Lo, Patrick] Royal Melbourne Hosp, Dept Neurosurg, Parkville, Vic 3050, Australia.
   [Ye, Joshua Mingsheng; Ye, Mingwei Joel; Lo, Patrick] Univ Melbourne, Dept Surg, Parkville, Vic 3052, Australia.
   [Kranz, Sevastjan] Royal Melbourne Hosp, Dept Anat Pathol, Parkville, Vic 3050, Australia.
C3 Royal Melbourne Hospital; University of Melbourne; Royal Melbourne
   Hospital
RP Ye, JM (通讯作者)，Royal Melbourne Hosp, Dept Neurosurg, Grattan St, Parkville, Vic 3050, Australia.
EM joshyems@hotmail.com
CR AFRA D, 1986, ACTA NEUROCHIR, V81, P90, DOI 10.1007/BF01401227
   Bell D, 2004, BRIT J NEUROSURG, V18, P613, DOI 10.1080/02688690400022896
   Bowers DC, 2003, J CLIN ONCOL, V21, P2968, DOI 10.1200/JCO.2003.01.017
   BROWN MT, 1993, CANCER, V71, P3165, DOI 10.1002/1097-0142(19930515)71:10<3165::AID-CNCR2820711044>3.0.CO;2-N
   Brown PD, 2004, INT J RADIAT ONCOL, V58, P1153, DOI 10.1016/j.ijrobp.2003.09.020
   Burger PC, 2000, PATHOLOGY GENETICS T, P45
   Burkhard C, 2003, J NEUROSURG, V98, P1170, DOI 10.3171/jns.2003.98.6.1170
   Dirven CMF, 1998, J NEURO-ONCOL, V37, P9, DOI 10.1023/A:1005905009449
   Fernandez C, 2003, NEUROSURGERY, V53, P544, DOI 10.1227/01.NEU.0000079330.01541.6E
   FORSYTH PA, 1993, CANCER-AM CANCER SOC, V72, P1335, DOI 10.1002/1097-0142(19930815)72:4<1335::AID-CNCR2820720431>3.0.CO;2-E
   HAYOSTEK CJ, 1993, CANCER-AM CANCER SOC, V72, P856, DOI 10.1002/1097-0142(19930801)72:3<856::AID-CNCR2820720335>3.0.CO;2-K
   Johnson DR, 2012, J NEURO-ONCOL, V108, P187, DOI 10.1007/s11060-012-0829-0
   Kayama T, 1996, NEUROSURG REV, V19, P217, DOI 10.1007/BF00314833
   Kidd EA, 2006, J NEURO-ONCOL, V76, P55, DOI 10.1007/s11060-005-2913-1
   LEE YY, 1989, AM J ROENTGENOL, V152, P1263, DOI 10.2214/ajr.152.6.1263
   Schiffer D., 1997, BRAIN TUMORS BIOL PA
   Stuer C, 2007, CANCER-AM CANCER SOC, V110, P2799, DOI 10.1002/cncr.23148
NR 17
TC 14
Z9 16
U1 0
U2 3
PU ELSEVIER SCI LTD
PI OXFORD
PA THE BOULEVARD, LANGFORD LANE, KIDLINGTON, OXFORD OX5 1GB, OXON, ENGLAND
SN 0967-5868
EI 1532-2653
J9 J CLIN NEUROSCI
JI J. Clin. Neurosci.
PD DEC
PY 2014
VL 21
IS 12
BP 2160
EP 2164
DI 10.1016/j.jocn.2014.04.015
PG 5
WC Clinical Neurology; Neurosciences
WE Science Citation Index Expanded (SCI-EXPANDED)
SC Neurosciences & Neurology
GA AX0DF
UT WOS:000346622900020
PM 25065843
DA 2023-08-27
ER

PT J
AU Takeuchi, T
   Nicole, S
   Misaki, A
   Furihata, M
   Iwata, J
   Sonobe, H
   Ohtsuki, Y
AF Takeuchi, T
   Nicole, S
   Misaki, A
   Furihata, M
   Iwata, J
   Sonobe, H
   Ohtsuki, Y
TI Expression of SMARCF1, a truncated form of SWI1, in neuroblastoma
SO AMERICAN JOURNAL OF PATHOLOGY
LA English
DT Article
ID BLASTOMA CELL-LINES; HUMAN GENOME; AMPLIFICATION; HSNF5/INI1; MUTATIONS;
   COMPLEX; CANCER; GENE; MAP
AB Previously we cloned and mapped a B120 gene to human chromosome 1p35-36.1 where possible suppressor genes for various neuroendocrine tumors including neuroblastoma have been mapped. Very recently, B120 was identified as a truncated form of p270, a putative human counterpart of SWII, In the present study, expression of the B120 gene product was immunohistochemically investigated in 23 neuroblastomas, We also examined B120 expression in neural stem cells in developing brain and intact adrenal medulla, Four of 23 neuroblastomas strongly expressed B120 gene product in both cytoplasm and nucleus. The other neuroblastomas expressed B120 gene product in the nucleus; how ever, the intensity of staining was much weaker and equivalent to that in developing human brain stem cells in the subventricular region. B120 gene product was less strongly expressed in intact adrenal medulla, Subsequently, we performed loss of heterozygosity studies on 19 neuroblastomas using the polymorphic markers D1S195 and D1S511 located near the B120 gene, Loss of heterozygosity was observed in three of 19 tumors that abundantly expressed B120 protein. Furthermore, neuroblastoma cells were transfected with B120 expression vector. These transfected neuroblastoma cells adhered to each other and aggregated Differential display experiments followed by reverse transcriptase-polymerase chain reaction and Northern blot analysis were performed and three molecules with altered expression in B120-transfected neuroblastoma cells were identified One of three genes seemed to be a proliferation-related and cell cycle-related nucleolar protein, p120, encoding gene. We further characterized the genomic structure of B120. B120 appeared to be encoded by 17 exons in more than 20-kbp genomic DNA, The present findings contribute to understanding of the B120 gene, a truncated form of human SWII1, an approved term for which is SMARCF1, in normal cells and neuroblastomas.
C1 Kochi Med Sch, Dept Pathol, Nanko Ku, Kochi 7838505, Japan.
   Fac Med Pitie Salpetriere 105, INSERM CJF9711, Paris, France.
   Lab Pathol Myeline, Paris, France.
   Kochi Municipal Cent Hosp, Dept Lab Invest, Kochi, Japan.
C3 Kochi University; Institut National de la Sante et de la Recherche
   Medicale (Inserm)
RP Takeuchi, T (通讯作者)，Kochi Med Sch, Dept Pathol, Nanko Ku, Kochi 7838505, Japan.
RI NICOLE, Sophie/N-4348-2018
OI NICOLE, Sophie/0000-0001-8793-7928
CR Cairns BR, 1998, TRENDS BIOCHEM SCI, V23, P20, DOI 10.1016/S0968-0004(97)01160-2
   CARON H, 1995, HUM MOL GENET, V4, P535, DOI 10.1093/hmg/4.4.535
   CAWKWELL L, 1993, BRIT J CANCER, V67, P1262, DOI 10.1038/bjc.1993.236
   Collins RT, 1999, EMBO J, V18, P7029, DOI 10.1093/emboj/18.24.7029
   Dallas PB, 2000, MOL CELL BIOL, V20, P3137, DOI 10.1128/MCB.20.9.3137-3146.2000
   DEBEUS E, 1994, J CELL BIOL, V127, P1799, DOI 10.1083/jcb.127.6.1799
   Gyapay G, 1996, HUM MOL GENET, V5, P339, DOI 10.1093/hmg/5.3.339
   Jensen SJ, 1997, GENOMICS, V42, P126, DOI 10.1006/geno.1997.4714
   KATO H, 1989, FEBS LETT, V250, P529, DOI 10.1016/0014-5793(89)80790-2
   Maris JM, 1999, J CLIN ONCOL, V17, P2264, DOI 10.1200/JCO.1999.17.7.2264
   Maris JM, 2000, J CLIN ONCOL, V18, P1888, DOI 10.1200/JCO.2000.18.9.1888
   Muchardt C, 1999, SEMIN CELL DEV BIOL, V10, P189, DOI 10.1006/scdb.1999.0300
   OCHS RL, 1988, CANCER RES, V48, P6523
   Pugh BF, 1996, CURR OPIN CELL BIOL, V8, P303, DOI 10.1016/S0955-0674(96)80002-0
   Schwab M, 1996, GENE CHROMOSOME CANC, V16, P211, DOI 10.1002/(SICI)1098-2264(199608)16:4<211::AID-GCC1>3.0.CO;2-0
   Sevenet N, 1999, HUM MOL GENET, V8, P2359, DOI 10.1093/hmg/8.13.2359
   SHILOH Y, 1985, P NATL ACAD SCI USA, V82, P3761, DOI 10.1073/pnas.82.11.3761
   Slonim D, 1997, J COMPUT BIOL, V4, P487, DOI 10.1089/cmb.1997.4.487
   STUDIER FW, 1986, J MOL BIOL, V189, P113, DOI 10.1016/0022-2836(86)90385-2
   Takeuchi T, 1997, GENE, V204, P71, DOI 10.1016/S0378-1119(97)00525-8
   TAKEUCHI T, 1988, J PATHOL, V156, P23, DOI 10.1002/path.1711560107
   Takeuchi T, 1998, GENE, V213, P189, DOI 10.1016/S0378-1119(98)00194-2
   Taylor MD, 2000, AM J HUM GENET, V66, P1403, DOI 10.1086/302833
   TOWBIN H, 1979, P NATL ACAD SCI USA, V76, P4350, DOI 10.1073/pnas.76.9.4350
   Versteege I, 1998, NATURE, V394, P203, DOI 10.1038/28212
NR 25
TC 12
Z9 12
U1 0
U2 1
PU AMER SOC INVESTIGATIVE PATHOLOGY, INC
PI BETHESDA
PA 9650 ROCKVILLE PIKE, BETHESDA, MD 20814-3993 USA
SN 0002-9440
J9 AM J PATHOL
JI Am. J. Pathol.
PD FEB
PY 2001
VL 158
IS 2
BP 663
EP 672
DI 10.1016/S0002-9440(10)64008-4
PG 10
WC Pathology
WE Science Citation Index Expanded (SCI-EXPANDED)
SC Pathology
GA 401KC
UT WOS:000166925900035
PM 11159203
OA Green Published, Bronze
DA 2023-08-27
ER

PT J
AU Gwinn, R
   Cleary, K
   Medlock, M
AF Gwinn, R
   Cleary, K
   Medlock, M
TI Use of a portable CT scanner during resection of subcortical
   supratentorial astrocytomas of childhood
SO PEDIATRIC NEUROSURGERY
LA English
DT Article
DE child; portable CT; neoplasm; astrocytoma
ID TUMOR RESECTION; INTRAOPERATIVE ULTRASOUND; TOMOGRAPHIC SCANNER; BRAIN
   SHIFT; MARGINS; GLIOMAS; SYSTEM; LOCALIZATION; FRAMELESS; CHILDREN
AB The development of intraoperative imaging has made it possible to visualize shifting brain structures during surgery, and may allow greater intraoperative discrimination of normal and abnormal tissue. This may provide greater confidence to the neurosurgeon to proceed with a more extensive resection while decreasing postoperative morbidity. We investigated the intraoperative use of a portable CT scanner in the resection of 4 cases of supratentorial, subcortical astrocytomas of childhood to assess its usefulness in determining the endpoint of the dissection. We operated on 4 patients, ages 3-17, with astrocytomas. Th ree were thalamic, and 1 was based primarily in the caudate nucleus. The approach to the basal ganglia was transcallosal in 3 acid transtemporal in 1. Specific observations on the intraoperative use of the portable CT scanner included its overall facility, any additional operative time required, the overall quality of the images, intraoperative decisions made based on the images and problems associated with its use. These observations are presented with a review of intraoperative imaging as it pertains to deep pediatric brain tumors. The CT scanner was helpful in limiting the dissection of the hypothalamic and midbrain regions and in localizing remaining abnormal tissue. The scans allowed informed decisions about leaving margins of the tumor which were adjacent to vital structures, but dit not prove to be a decisive factor in providing a complete resection. The following observations are worth noting: (1) average imaging time was 20 min per scan; (2) the extent and location of residual enhancing tumor was easily identified despite other materials in the surgical bed; (3) air/tissue interfaces limit resolution; (4) tumors retain contrast long enough to obtain multiple scans without additional dye, and (5) the cost profile of a mobile CT scanner is superior to that of a fixed intraoperative CT scanner. Copyright (C) 2000 S. Karger AG, Basel.
C1 Georgetown Univ, Med Ctr, Dept Neurosurg, Washington, DC 20007 USA.
   Georgetown Univ, Med Ctr, Dept Radiol, Image Sci & Informat Syst Ctr, Washington, DC 20007 USA.
   Georgetown Univ, Med Ctr, Dept Pediat, Washington, DC 20007 USA.
C3 Georgetown University; Georgetown University; Georgetown University
RP Gwinn, R (通讯作者)，Georgetown Univ, Med Ctr, Dept Neurosurg, 3800 Reservoir Rd NW,PHC-1, Washington, DC 20007 USA.
CR ARSENI C, 1958, ARCH NEURO PSYCHIATR, V80, P18, DOI 10.1001/archneurpsyc.1958.02340070036003
   Berger M S, 1990, Neurosurg Clin N Am, V1, P65
   Berger MS, 1996, J NEURO-ONCOL, V28, P129
   BERGER MS, 1989, NEUROSURGERY, V25, P786, DOI 10.1227/00006123-198911000-00015
   Black PM, 1997, NEUROSURGERY, V41, P831, DOI 10.1097/00006123-199710000-00013
   Black PM, 1997, NEUROSURGERY, V41, P842
   Boppart SA, 1998, NEUROSURGERY, V43, P834, DOI 10.1097/00006123-199810000-00068
   Butler WE, 1998, NEUROSURGERY, V42, P1304, DOI 10.1097/00006123-199806000-00064
   ENGLE DJ, 1987, J NEURO-ONCOL, V4, P361
   GOODING GAW, 1984, AM J NEURORADIOL, V5, P517
   Haglund MM, 1996, NEUROSURGERY, V38, P308, DOI 10.1097/00006123-199602000-00015
   HAGLUND MM, 1994, NEUROSURGERY, V35, P930, DOI 10.1227/00006123-199411000-00019
   Hall WA, 1998, PEDIATR NEUROSURG, V29, P253, DOI 10.1159/000028732
   Hammoud MA, 1996, J NEUROSURG, V84, P737, DOI 10.3171/jns.1996.84.5.0737
   Hata N, 1997, NEUROSURGERY, V41, P608, DOI 10.1097/00006123-199709000-00020
   HEISKANEN O, 1977, CHILD BRAIN, V3, P69
   Jodicke A, 1998, MINIM INVAS NEUROSUR, V41, P13, DOI 10.1055/s-2008-1052008
   Kabuto M, 1998, No To Shinkei, V50, P1003
   KING RB, 1987, J NEUROSURG, V67, P210, DOI 10.3171/jns.1987.67.2.0210
   LEROUX PD, 1989, J NEUROSURG, V71, P691, DOI 10.3171/jns.1989.71.5.0691
   LUNSFORD LD, 1982, APPL NEUROPHYSIOL, V45, P374
   MCKISSOCK W, 1958, BRAIN, V81, P41, DOI 10.1093/brain/81.1.41
   OJEMANN G, 1989, J NEUROSURG, V71, P316, DOI 10.3171/jns.1989.71.3.0316
   OKUDERA H, 1991, ACTA NEUROCHIR, V111, P61, DOI 10.1007/BF01402515
   PERRY JH, 1980, NEUROSURGERY, V7, P376, DOI 10.1227/00006123-198010000-00011
   POLLACK IF, 1995, PEDIATR NEUROL, V13, P209, DOI 10.1016/0887-8994(95)00150-E
   POON WS, 1992, J NEUROSURG, V76, P679, DOI 10.3171/jns.1992.76.4.0679
   Roberts DW, 1998, NEUROSURGERY, V43, P749, DOI 10.1097/00006123-199810000-00010
   RUBIN JM, 1980, RADIOLOGY, V137, P831, DOI 10.1148/radiology.137.3.6255514
   SHALIT MN, 1979, SURG NEUROL, V11, P382
   SHALIT MN, 1982, SURG NEUROL, V17, P376, DOI 10.1016/0090-3019(82)90319-6
   TORKILDSEN A, 1948, J NEUROSURG, V5, P249, DOI 10.3171/jns.1948.5.3.0249
   WARD A, 1948, J NEUROSURG, V5, P124, DOI 10.3171/jns.1948.5.2.0124
NR 33
TC 16
Z9 16
U1 0
U2 0
PU KARGER
PI BASEL
PA ALLSCHWILERSTRASSE 10, CH-4009 BASEL, SWITZERLAND
SN 1016-2291
J9 PEDIATR NEUROSURG
JI Pediatr. Neurosurg.
PD JAN
PY 2000
VL 32
IS 1
BP 37
EP 43
DI 10.1159/000028895
PG 7
WC Clinical Neurology; Pediatrics; Surgery
WE Science Citation Index Expanded (SCI-EXPANDED)
SC Neurosciences & Neurology; Pediatrics; Surgery
GA 305VZ
UT WOS:000086562400007
PM 10765137
DA 2023-08-27
ER

PT J
AU Moshel, YA
   Parker, EC
   Kelly, PJ
AF Moshel, Yaron A.
   Parker, Erik C.
   Kelly, Patrick J.
TI OCCIPITAL TRANSTENTORIAL APPROACH TO THE PRECENTRAL CEREBELLAR FISSURE
   AND POSTERIOR INCISURAL SPACE
SO NEUROSURGERY
LA English
DT Article
DE Brain neoplasm; Cerebellomesencephalic fissure; Microsurgery; Posterior
   incisural space; Precentral cerebellar fissure
ID PINEAL REGION TUMORS; BRAIN-STEM; SUPRACEREBELLAR APPROACH;
   SURGICAL-MANAGEMENT; RESECTION; INFRATENTORIAL; MALFORMATIONS; EXCISION;
   REMOVAL; ARTERY
AB OBJECTIVE: To describe the surgical techniques and postoperative clinical outcomes with the occipital transtentorial (OT) approach in patients harboring lesions arising from the precentral cerebellar fissure, posterior incisural space, and adjoining structures.
   METHODS: Twenty-two patients underwent microsurgical resection of intra-axial lesions arising within the precentral cerebellar fissure and posterior incisural space between 1997 and 2006. Patient demographics, presenting symptoms, pathology, and neurological outcomes were retrospectively reviewed. Pre- and postoperative magnetic resonance imaging scans were evaluated to determine the anatomic extensions of the lesion and the degree of surgical resection. Patients with lesions primarily confined to the pineal and posterior third ventricle approached by a supracerebellar infratentorial trajectory were excluded from this study.
   RESULTS: Of the 22 patients reported in this series, 17 (77%) had contrast-enhancing lesions, and 5 (23%) had nonenhancing lesions arising from the precentral cerebellar fissure and posterior incisural space. The lesions were oriented dorsomedial to the midbrain and diencephalon in 6 patients (27%), dorsolateral in 14 patients (64%), and lateral in 2 patients (9%). A lateral OT approach directed under the occipitotemporal junction was used in 16 patients (73%), and an interhemispheric OT approach was used in 6 patients (27%). Transient visual field loss occurred in 3 patients (14%); it resolved by the third follow-up month. Gross total resection or near-total resection of the imaging-defined lesion volume was achieved in 19 patients (86%).
   CONCLUSION: The OT approaches provide excellent exposure for lesions of the precentral cerebellar fissure, posterior incisural space, and adjacent structures. The lateral OT approach directed under the occipitotemporal junction provides an inline view for lesions situated posterolateral to the brainstem. It also provides an inferiorly directed view under the venous system into the precentral cerebellar fissure and fourth ventricular roof. Visual field deficits are minimized by directing the trajectory under the occipitotemporal junction instead of retracting along the interhemispheric corridor. The interhemispheric OT approach was primarily used for lesions extending superiorly, in the midline or near midline, above the tentorium and venous system into the splenium of corpus callosum, lateral ventricle, and posterior thalamus, where extensive lateral retraction was not required.
C1 [Moshel, Yaron A.] NYU, Dept Neurosurg, Med Ctr, Sch Med, New York, NY 10016 USA.
C3 New York University
RP Moshel, YA (通讯作者)，NYU, Dept Neurosurg, Med Ctr, Sch Med, 550 1St Ave, New York, NY 10016 USA.
EM yaron.moshel@nyumc.org
CR Ammerman JM, 2005, J NEUROSURG, V103, P783, DOI 10.3171/jns.2005.103.5.0783
   AUSMAN JI, 1988, SURG NEUROL, V29, P298, DOI 10.1016/0090-3019(88)90161-9
   BRUCE JN, 1995, ACTA NEUROCHIR, V134, P130, DOI 10.1007/BF01417679
   Chi JH, 2006, NEUROSURGERY, V59, P41, DOI 10.1227/01.NEU.0000219880.66309.85
   JAMIESON KG, 1971, J NEUROSURG, V35, P550, DOI 10.3171/jns.1971.35.5.0550
   Kawashima M, 2002, NEUROSURGERY, V51, P1208, DOI 10.1097/00006123-200211000-00017
   KELLY PJ, 1986, J NEUROSURG, V64, P427, DOI 10.3171/jns.1986.64.3.0427
   KELLY PJ, 1989, NEUROSURGERY, V25, P185, DOI 10.1227/00006123-198908000-00006
   Kelly PJ, 1991, TUMOR STEREOTAXIS
   Kurokawa Y, 1999, SURG NEUROL, V51, P421, DOI 10.1016/S0090-3019(98)00123-2
   LAZAR ML, 1974, SURG NEUROL, V2, P17
   LUO S, 1989, SURG NEUROL, V32, P36, DOI 10.1016/0090-3019(89)90032-3
   Moshel YA, 2007, NEUROSURGERY, V61, P66, DOI 10.1227/01.neu.0000279725.13521.a3
   NAZZARO JM, 1992, J NEUROSURG, V76, P746, DOI 10.3171/jns.1992.76.5.0746
   Ogata N, 1997, NEUROSURGERY, V40, P101, DOI 10.1097/00006123-199701000-00023
   Page L K, 1977, Neurosurgery, V1, P36
   POPPEN JL, 1968, J NEUROSURG, V28, P357, DOI 10.3171/jns.1968.28.4.0357
   POPPEN JL, 1966, J NEUROSURG, V25, P706, DOI 10.3171/jns.1966.25.6.0706
   REID WS, 1978, NEUROSURGERY, V3, P1
   RHOTON AL, 1981, NEUROSURGERY, V8, P357, DOI 10.1227/00006123-198103000-00007
   SALCMAN M, 1985, NEUROSURGERY, V17, P749
   Santi L, 2000, CHILD NERV SYST, V16, P129, DOI 10.1007/s003810050478
   SATO O, 1981, ACTA NEUROCHIR, V59, P195, DOI 10.1007/BF01406349
   Shirane R, 2001, J NEUROSURG, V94, P927, DOI 10.3171/jns.2001.94.6.0927
   Shirane R, 1999, ACTA NEUROCHIR, V141, P801, DOI 10.1007/s007010050380
   Sindou M, 2000, ACTA NEUROCHIR, V142, P843, DOI 10.1007/s007010070069
   Smith ER, 2003, NEUROSURGERY, V52, P364, DOI 10.1227/01.NEU.0000043939.24784.31
   Stein B M, 1992, Clin Neurosurg, V39, P509
   STEIN BM, 1971, J NEUROSURG, V35, P197, DOI 10.3171/jns.1971.35.2.0197
   Ulm AJ, 2004, NEUROSURGERY, V54, P1313, DOI 10.1227/01.NEU.0000126129.68707.E7
   Vishteh AG, 2000, NEUROSURGERY, V46, P384, DOI 10.1097/00006123-200002000-00022
NR 31
TC 25
Z9 26
U1 0
U2 1
PU OXFORD UNIV PRESS INC
PI CARY
PA JOURNALS DEPT, 2001 EVANS RD, CARY, NC 27513 USA
SN 0148-396X
EI 1524-4040
J9 NEUROSURGERY
JI Neurosurgery
PD SEP
PY 2009
VL 65
IS 3
BP 554
EP 564
DI 10.1227/01.NEU.0000350898.68212.AB
PG 11
WC Clinical Neurology; Surgery
WE Science Citation Index Expanded (SCI-EXPANDED)
SC Neurosciences & Neurology; Surgery
GA 488CB
UT WOS:000269325600016
PM 19687701
DA 2023-08-27
ER

PT J
AU Edstrom, E
   Frisk, T
   Farnebo, F
   Hoog, A
   Backdahl, M
   Larsson, C
AF Edstrom, E
   Frisk, T
   Farnebo, F
   Hoog, A
   Backdahl, M
   Larsson, C
TI Expression analysis of RET and the GDNF/GFRa-1 and NTN/GFRa-2 ligand
   complexes in pheochromocytomas and paragangliomas
SO INTERNATIONAL JOURNAL OF MOLECULAR MEDICINE
LA English
DT Article
DE pheochromocytoma; paraganglioma; RET protooncogene
ID RECEPTOR TYROSINE KINASE; NEUROTROPHIC FACTOR; SPORADIC
   PHEOCHROMOCYTOMAS; FUNCTIONAL RECEPTOR; MUTATION ANALYSIS;
   MOTOR-NEURONS; PROTOONCOGENE; GDNF; NEURTURIN; ACTIVATION
AB Pheochromocytoma and its extra-adrenal counterpart paraganglioma are rare catecholamine producing tumors which usually occur sporadically but may also be a part of neuroendocrine tumor syndromes such as multiple endocrine neoplasia type 2A (MEN 2A). Activating mutations of the RET proto-oncogene which is the underlying cause of MEN 2A, is also seen in approximately 10% of sporadic pheochromocytomas. Glial cell line derived neurotrophic factor (GDNF) and neurturin (NTN) have been shown to function as independent ligands to RET, binding in a complex with the membrane-bound receptors GFR alpha-1 and GFR alpha-2 respectively. Here we have investigated the mRNA expression of RET and its ligand complexes, GDNF/GFR alpha-1 and NTN/GFR alpha-2, in a panel of pheochromocytomas and paragangliomas using mRNA in situ hybridization. RET expression was evident in normal adrenal medulla, and in 13/15 pheochromocytomas, including 5/5 MEN 2A associated tumors, but only in 1/10 paragangliomas. The frequent expression of RET in the pheochromocytomas suggest that this gene might be involved in the tumorigenesis. However, no expression of GDNF/GFR alpha-1 or NTN/GFRa-2 could be detected in any of the 25 tumors analyzed, suggesting that these ligand complexes are not important in the development of pheochromocytoma or paraganglioma.
C1 Karolinska Hosp P9 03, Dept Surg, SE-17176 Stockholm, Sweden.
   Karolinska Hosp, Dept Mol Med, S-10401 Stockholm, Sweden.
   Karolinska Hosp, Dept Clin Pathol, S-10401 Stockholm, Sweden.
C3 Karolinska Institutet; Karolinska University Hospital; Karolinska
   Institutet; Karolinska University Hospital; Karolinska Institutet;
   Karolinska University Hospital
RP Edstrom, E (通讯作者)，Karolinska Hosp P9 03, Dept Surg, SE-17176 Stockholm, Sweden.
RI Edström, Erik/AAH-6539-2020
OI Edstrom, Erik/0000-0002-8781-1169; Elder, Elisabeth/0000-0002-6686-9898
CR Baloh RH, 1998, NEURON, V21, P1291, DOI 10.1016/S0896-6273(00)80649-2
   BELDJORD C, 1995, J CLIN ENDOCR METAB, V80, P2063, DOI 10.1210/jc.80.7.2063
   BujBello A, 1997, NATURE, V387, P721, DOI 10.1038/42729
   DAGERLIND A, 1992, HISTOCHEMISTRY, V98, P39, DOI 10.1007/BF00716936
   Dahia PLM, 1997, CANCER RES, V57, P310
   Durbec P, 1996, NATURE, V381, P789, DOI 10.1038/381789a0
   ENG C, 1995, J MED GENET, V32, P934, DOI 10.1136/jmg.32.12.934
   ENG C, 1994, HUM MOL GENET, V3, P237, DOI 10.1093/hmg/3.2.237
   Enokido Y, 1998, CURR BIOL, V8, P1019, DOI 10.1016/S0960-9822(07)00422-8
   ESTROM E, 2000, AM J PATHOL, V156, P651
   Frisk T, 2000, EUR J ENDOCRINOL, V142, P643, DOI 10.1530/eje.0.1420643
   HOFSTRA RMW, 1994, NATURE, V367, P375, DOI 10.1038/367375a0
   Jing SQ, 1996, CELL, V85, P1113, DOI 10.1016/S0092-8674(00)81311-2
   Klein RD, 1997, NATURE, V387, P717, DOI 10.1038/42722
   KOMMINOTH P, 1994, AM J PATHOL, V145, P922
   Kotzbauer PT, 1996, NATURE, V384, P467, DOI 10.1038/384467a0
   LACK E, 1997, ATLAS HUMAN PATHOLOG
   LIN LFH, 1993, SCIENCE, V260, P1130, DOI 10.1126/science.8493557
   Marsh DJ, 1997, J CLIN ENDOCR METAB, V82, P3025, DOI 10.1210/jc.82.9.3025
   MATIASGUIU X, 1995, J PATHOL, V176, P63, DOI 10.1002/path.1711760110
   Milbrandt J, 1998, NEURON, V20, P245, DOI 10.1016/S0896-6273(00)80453-5
   NAKAMURA T, 1994, J PATHOL, V172, P255, DOI 10.1002/path.1711720305
   OPPENHEIM RW, 1995, NATURE, V373, P344, DOI 10.1038/373344a0
   Sanicola M, 1997, P NATL ACAD SCI USA, V94, P6238, DOI 10.1073/pnas.94.12.6238
   SANTORO M, 1990, ONCOGENE, V5, P1595
   SANTORO M, 1995, SCIENCE, V267, P381, DOI 10.1126/science.7824936
   TAKAHASHI M, 1988, ONCOGENE, V3, P571
   TOKUNAGA K, 1987, CANCER RES, V47, P5616
   Trupp M, 1996, NATURE, V381, P785, DOI 10.1038/381785a0
   Wada M, 1996, BIOCHEM BIOPH RES CO, V218, P606, DOI 10.1006/bbrc.1996.0107
   YAN Q, 1995, NATURE, V373, P341, DOI 10.1038/373341a0
   ZEDENIUS J, 1994, HUM MOL GENET, V3, P1259, DOI 10.1093/hmg/3.8.1259
   Zhou Songyang, 1995, Nature (London), V373, P536
NR 33
TC 9
Z9 9
U1 0
U2 2
PU PROFESSOR D A SPANDIDOS
PI ATHENS
PA 1, S MERKOURI ST, EDITORIAL OFFICE,, ATHENS 116 35, GREECE
SN 1107-3756
J9 INT J MOL MED
JI Int. J. Mol. Med.
PD OCT
PY 2000
VL 6
IS 4
BP 469
EP 474
PG 6
WC Medicine, Research & Experimental
WE Science Citation Index Expanded (SCI-EXPANDED)
SC Research & Experimental Medicine
GA 356UE
UT WOS:000089460600015
PM 10998441
DA 2023-08-27
ER

PT J
AU Cadden, IS
   Atkinson, AB
   Johnston, BT
   Pogue, K
   Connolly, R
   McCance, D
   Ardill, JES
   Russell, CF
   McGinty, A
AF Cadden, I. S.
   Atkinson, A. B.
   Johnston, B. T.
   Pogue, K.
   Connolly, R.
   McCance, D.
   Ardill, J. E. S.
   Russell, C. F.
   McGinty, A.
TI Cyclooxygenase-2 expression correlates with phaeochromocytoma
   malignancy: evidence for a Bcl-2-dependent mechanism
SO HISTOPATHOLOGY
LA English
DT Article
DE apoptosis; cancer; cyclooxygenase; immunohistochemistry; neuroendocrine;
   phaeochromocytoma
ID BCL-2 EXPRESSION; APOPTOSIS; BENIGN; CELLS; P53
AB Aims: Phaeochromocytomas are rare but potentially life-threatening neuroendocrine tumours of the adrenal medulla or sympathetic nervous system ganglia. There are no histological features which reliably differentiate benign from malignant phaeochromocytomas. The aim of the study was to evaluate cyclooxygenase (COX)-2 and Bcl-2 as tissue-based biomarkers of phaeochromocytoma prognosis.
   Methods and results: COX-2 and Bcl-2 expression were examined immunohistochemically in tissue from 41 sporadic phaeochromocytoma patients followed up for a minimum of 5 years after diagnosis. There was a statistically significant association between COX-2 histoscore (intensity x proportion) and the development of tumour recurrence or metastases (P = 0.006). A significant relationship was observed between coexpression of COX-2 and Bcl-2 in the primary tumour and the presence of recurrent disease (P = 0.034). A highly significant association was observed between (i) tumour-associated expression of these two oncoproteins (P = 0.001) and (ii) COX-2 histoscore and the presence of Bcl-2 expression (P = 0.002). COX regression analysis demonstrated no significant relationship between (i) the presence or absence of either COX-2 or Bcl-2 and patient survival or (ii) COX-2 histoscore and patient survival.
   Conclusions: COX-2 and Bcl-2 may promote phaeochromocytoma malignancy, and these oncoproteins may be valuable surrogate markers of an aggressive tumour phenotype.
C1 Queens Univ Belfast, Dept Med, Belfast BT12 6BJ, Antrim, North Ireland.
   Royal Victoria Hosp, Reg Ctr Endocrinol & Diabet, Belfast BT12 6BA, Antrim, North Ireland.
   Royal Victoria Hosp, Dept Surg, Belfast BT12 6BA, Antrim, North Ireland.
C3 Queens University Belfast
RP McGinty, A (通讯作者)，Queens Univ Belfast, Dept Med, Mulhouse Bldg,RGH Grosvenor RD, Belfast BT12 6BJ, Antrim, North Ireland.
EM a.mcginty@qub.ac.uk
CR Aoki T, 2004, ORAL ONCOL, V40, P954, DOI 10.1016/j.oraloncology.2004.04.014
   Beatty OL, 1996, EUR J SURG, V162, P695
   de Krijger RR, 1999, J PATHOL, V188, P51
   EBERHART CE, 1994, GASTROENTEROLOGY, V107, P1183, DOI 10.1016/0016-5085(94)90246-1
   Ellison D A, 2001, Am J Clin Pathol, V115 Suppl, pS46
   Goldstein RE, 1999, ANN SURG, V229, P755, DOI 10.1097/00000658-199906000-00001
   Heaney AP, 1996, CLIN ENDOCRINOL, V44, P233, DOI 10.1046/j.1365-2265.1996.624448.x
   HELIN HJ, 1989, J CLIN PATHOL, V42, P1043, DOI 10.1136/jcp.42.10.1043
   Kikuchi S, 2002, NEUROPHARMACOLOGY, V42, P714, DOI 10.1016/S0028-3908(02)00020-5
   Klimp AH, 2001, CANCER RES, V61, P7305
   LINNOILA RI, 1990, HUM PATHOL, V21, P1168
   Liu CH, 2001, J BIOL CHEM, V276, P18563, DOI 10.1074/jbc.M010787200
   Loogna P, 2002, VIRCHOWS ARCH, V441, P77, DOI 10.1007/s00428-001-0571-z
   Moyana TN, 2000, ARCH PATHOL LAB MED, V124, P570
   OHTA K, 1995, INT IMMUNOL, V7, P1817, DOI 10.1093/intimm/7.11.1817
   PROYE C, 1992, J ENDOCRINOL INVEST, V15, P651, DOI 10.1007/BF03345810
   Salmenkivi K, 2001, J CLIN ENDOCR METAB, V86, P5615, DOI 10.1210/jc.86.11.5615
   SANO H, 1995, CANCER RES, V55, P3785
   Sheehan KM, 1999, JAMA-J AM MED ASSOC, V282, P1254, DOI 10.1001/jama.282.13.1254
   Sheng HM, 1998, CANCER RES, V58, P362
   Sonoshita M, 2002, CANCER RES, V62, P6846
   Tanabe T, 2002, PROSTAG OTH LIPID M, V68-9, P95, DOI 10.1016/S0090-6980(02)00024-2
   Tanji N, 2000, ANTICANCER RES, V20, P2313
   TSUJII M, 1995, CELL, V83, P493, DOI 10.1016/0092-8674(95)90127-2
   Wang DG, 1997, J CLIN ENDOCR METAB, V82, P1949, DOI 10.1210/jc.82.6.1949
NR 25
TC 15
Z9 16
U1 0
U2 0
PU WILEY
PI HOBOKEN
PA 111 RIVER ST, HOBOKEN 07030-5774, NJ USA
SN 0309-0167
EI 1365-2559
J9 HISTOPATHOLOGY
JI Histopathology
PD DEC
PY 2007
VL 51
IS 6
BP 743
EP 751
DI 10.1111/j.1365-2559.2007.02846.x
PG 9
WC Cell Biology; Pathology
WE Science Citation Index Expanded (SCI-EXPANDED)
SC Cell Biology; Pathology
GA 235QZ
UT WOS:000251250700002
PM 17916073
DA 2023-08-27
ER

PT J
AU Wolff, R
   Zimmermann, M
   Marquardt, G
   Lanfermann, H
   Nafe, R
   Seifert, V
AF Wolff, R
   Zimmermann, M
   Marquardt, G
   Lanfermann, H
   Nafe, R
   Seifert, V
TI Glioblastoma Multiforme of the brain stem in a patient with aquired
   immunodeficiency syndrome
SO ACTA NEUROCHIRURGICA
LA English
DT Article
DE glioblastoma multiforme; aquired immunodeficiency syndrome; brain stem;
   stereotactic serial biopsy
ID MASS LESIONS; AIDS; TUMORS
AB Glioblastoma of the brain stem is rare and there is no description of such a lesion in patients suffering from aquired immunodeficiency syndrome. The majority of intracerebral mass lesions are due either to toxoplasmosis or primary central nervous system lymphomas so that it is usually not included in the differential diagnosis of enhancing lesions of the central nervous system in these patients. A 31-year-old human immunodeficiency virus (HIV) infected man presented with a four months history of slowly progressive deterioration of brainstem associated symptoms despite antitoxoplasmic therapy. Magnetic resonance imaging revealed a large ring enhancing lesion in the brainstem. Clinical and neuroradiolagical data could not establish a proper diagnosis and a stereotactic serial biopsy was undertaken. Histological examination of the specimen showed a glioblastoma multiforme (GBM) as the first reported case of GBM located in the brainstem in an aquired immunodeficiency syndrome (AIDS) patient. Patient management and effectiveness of stereotactic serial biopsy are discussed.
C1 Goethe Univ Frankfurt, Neurosurg Clin, D-60528 Frankfurt, Germany.
   Goethe Univ Frankfurt, Inst Neuroradiol, D-60528 Frankfurt, Germany.
   Goethe Univ Frankfurt, Edinger Inst Neuropathol, D-60528 Frankfurt, Germany.
C3 Goethe University Frankfurt; Goethe University Frankfurt; Goethe
   University Frankfurt
RP Wolff, R (通讯作者)，Goethe Univ Frankfurt, Neurosurg Clin, Schleusenweg 2-16, D-60528 Frankfurt, Germany.
RI Lanfermann, Heinrich/AAR-4069-2021
CR Armbruster C, 1998, ACTA MED AUST, V25, P91
   BAUMGARTNER JE, 1990, J NEUROSURG, V73, P206, DOI 10.3171/jns.1990.73.2.0206
   CHAMBERLAIN MC, 1994, CANCER, V74, P1912, DOI 10.1002/1097-0142(19941001)74:7<1912::AID-CNCR2820740714>3.0.CO;2-D
   GASNAULT J, 1988, J NEUROL NEUROSUR PS, V51, P422, DOI 10.1136/jnnp.51.3.422
   HO DD, 1985, NEW ENGL J MED, V313, P1493, DOI 10.1056/NEJM198512123132401
   Holloway RG, 1996, NEUROLOGY, V46, P1010, DOI 10.1212/WNL.46.4.1010
   Hornef MW, 1999, ARCH INTERN MED, V159, P2590, DOI 10.1001/archinte.159.21.2590
   Levy RM, 1997, NEUROIMAG CLIN N AM, V7, P527
   LEVY RM, 1984, J NEUROSURG, V61, P9, DOI 10.3171/jns.1984.61.1.0009
   MATTHIESSEN L, 1992, ANN MED INTERNE, V143, P43
   MONFARDINI S, 1989, AIDS, V3, P449, DOI 10.1097/00002030-198907000-00008
   MOULIGNIER A, 1994, CANCER, V74, P686, DOI 10.1002/1097-0142(19940715)74:2<686::AID-CNCR2820740222>3.0.CO;2-K
   SIMPSON DM, 1994, ANN INTERN MED, V121, P769, DOI 10.7326/0003-4819-121-10-199411150-00008
   Tacconi L, 1996, CLIN NEUROL NEUROSUR, V98, P149, DOI 10.1016/0303-8467(96)00002-9
   Vannemreddy PSSV, 2000, J NEUROSURG, V92, P161, DOI 10.3171/jns.2000.92.1.0161
NR 15
TC 8
Z9 8
U1 0
U2 3
PU SPRINGER WIEN
PI WIEN
PA SACHSENPLATZ 4-6, PO BOX 89, A-1201 WIEN, AUSTRIA
SN 0001-6268
EI 0942-0940
J9 ACTA NEUROCHIR
JI Acta Neurochir.
PY 2002
VL 144
IS 9
BP 941
EP 945
DI 10.1007/s00701-002-0968-8
PG 5
WC Clinical Neurology; Surgery
WE Science Citation Index Expanded (SCI-EXPANDED)
SC Neurosciences & Neurology; Surgery
GA 594TQ
UT WOS:000178067400029
PM 12376778
DA 2023-08-27
ER

PT J
AU Giannini, A
   Bricchi, M
AF Giannini, A
   Bricchi, M
TI Posterior fossa surgery in the sitting position in a pregnant patient
   with cerebellopontine angle meningioma
SO BRITISH JOURNAL OF ANAESTHESIA
LA English
DT Article
DE anaesthesia, general; pregnancy; surgery, neurological; brain,
   meningioma; anaesthetic techniques, sitting position
ID BRAIN
AB Primary brain tumours and pregnancy rarely occur together; meningioma and pregnancy is rarer still. We describe a 30-yr-old woman in the 25th week of pregnancy who underwent surgery in the sitting position for a large cerebellopontine angle meningioma that was compressing and displacing the pens and medulla. The surgical procedure and postoperative period were uneventful. This case demonstrates that when absolutely necessary, anaesthesia and neurosurgery for posterior fossa lesions can be successful during the second trimester of pregnancy. Furthermore, if indicated and if the operating team is experienced, the operation can be performed safely with the patient in the classical sitting position. it is emphasized that continuous and attentive monitoring of the mother and fetus are essential.
C1 Ist Neurochirurg C Besta, Div Neuroanestesia & Neurorianimazione, I-20133 Milan, Italy.
RP Giannini, A (通讯作者)，Ist Neurochirurg C Besta, Div Neuroanestesia & Neurorianimazione, Via Celoria 11, I-20133 Milan, Italy.
RI Giannini, Alberto/GWV-1947-2022; Bricchi, Monica/AAP-7214-2021
OI Bricchi, Monica/0000-0002-4028-3653
CR Amos JD, 1996, AM J SURG, V171, P435
   BARRON WM, 1984, ANN INTERN MED, V101, P683, DOI 10.7326/0003-4819-101-5-683
   BEDFORD R, 1991, NEUROANESTHESIA HDB, P249
   BENZEL EC, 1988, NEUROSURGERY, V23, P169, DOI 10.1227/00006123-198808000-00007
   BIGGS JSG, 1981, DRUGS, V21, P69, DOI 10.2165/00003495-198121010-00005
   Black S, 1990, CLIN NEUROANESTHESIA, P285
   GIANOPOULOS JG, 1995, SURG CLIN N AM, V75, P33, DOI 10.1016/S0039-6109(16)46531-X
   HAAS JF, 1986, J NEUROL NEUROSUR PS, V49, P874, DOI 10.1136/jnnp.49.8.874
   Isla A, 1997, OBSTET GYNECOL, V89, P19, DOI 10.1016/S0029-7844(96)00381-X
   KAMMERER WS, 1987, MED CLIN N AM, V71, P551, DOI 10.1016/S0025-7125(16)30858-6
   LANIER WL, 1990, CLIN NEUROANESTHESIA, P77
   Milde LN, 1997, POSITIONING ANESTHES, P71
   PLISKOW S, 1995, J REPROD MED, V40, P154
   ROELVINK NCA, 1987, ARCH NEUROL-CHICAGO, V44, P209, DOI 10.1001/archneur.1987.00520140069020
   ROSEN MA, 1991, NEUROANESTHESIA HDB, P230
   Smith BE, 1997, POSITIONING ANESTHES, P267
   YOUNG ML, 1986, NEUROSURGERY, V18, P157, DOI 10.1227/00006123-198602000-00007
NR 17
TC 24
Z9 25
U1 0
U2 0
PU PROF SCI PUBL
PI LONDON
PA TAVISTOCK HOUSE EAST, TAVISTOCK SQUARE, LONDON, ENGLAND WC1H 9JR
SN 0007-0912
J9 BRIT J ANAESTH
JI Br. J. Anaesth.
PD JUN
PY 1999
VL 82
IS 6
BP 941
EP 944
DI 10.1093/bja/82.6.941
PG 4
WC Anesthesiology
WE Science Citation Index Expanded (SCI-EXPANDED)
SC Anesthesiology
GA 211KE
UT WOS:000081159100027
PM 10562796
OA Bronze
DA 2023-08-27
ER

PT J
AU Kounatiadis, P
   Kolettas, V
   Megarisiotou, A
   Stiliadis, I
AF Kounatiadis, P.
   Kolettas, V.
   Megarisiotou, A.
   Stiliadis, I.
TI Cardiomyopathy due to pheochromocytoma
SO HERZ
LA English
DT Article
DE Cardiomyopathy; Hypertension; Pheochromocytoma; ST-elevation myocardial
   infarction; Case report
ID DIAGNOSIS
AB A 33-year-old woman was admitted to our clinic with electrocardiographic (ECG) manifestations of anterior ST-elevation myocardial infarction, dizziness, weakness, and feeling of oncoming collapse. She underwent coronary angiography that showed normal coronary arteries and an echocardiography study that showed reduced left ventricular contractility with diffuse hypokinesis and an estimated ejection fraction of (EF) 35-40 %. The biochemical testing showed enzymatic activity typical of myocardial necrosis. The patient had hypertensive peaks on a 24-h recording of blood pressure, while immunological and virological test results were negative. Magnetic resonance imaging showed partial epicardial enhancement. A tumor in the right adrenal medulla was detected with computed tomography, and biochemical testing showed increased levels of urinary vanillylmandelic acid as well as serum metanephrines. The diagnosis of pheochromocytoma was made and confirmed by histological findings after surgical resection of the tumor. The left ventricular systolic dysfunction gradually reversed, the EF returned to normal, and the ECG findings were normalized, indicating cardiomyopathy due to pheochromocytoma.
C1 [Kounatiadis, P.; Kolettas, V.; Megarisiotou, A.; Stiliadis, I.] Unikrankenhaus AXEPA Thessaloniki, Kardiol Klin, Thessaloniki, Greece.
RP Kolettas, V (通讯作者)，Unikrankenhaus AXEPA Thessaloniki, Kardiol Klin, Thessaloniki, Greece.
EM vkolettas@gmail.com
CR Abe Y, 2003, J AM COLL CARDIOL, V41, P737, DOI 10.1016/S0735-1097(02)02925-X
   Ahmed A, 2003, EUR J HEART FAIL, V5, P709, DOI 10.1016/S1388-9842(03)00058-8
   BRAVO EL, 1994, ENDOCR REV, V15, P356, DOI 10.1210/er.15.3.356
   CRYER PE, 1985, CLIN ENDOCRINOL META, V14, P203, DOI 10.1016/S0300-595X(85)80070-0
   Gatzoulis KA, 1998, ACTA CARDIOL, V53, P227
   Kyriacou C, 2012, E J ESC COUNCIL CARD, V10
   LIMONGELLI G, 2010, CASE DCM YOUNG PEOPL
   NAHAS GG, 1990, ACTA ANAESTH SCAND, V34, P77, DOI 10.1111/j.1399-6576.1990.tb03226.x
   Pacak K, 2001, ANN INTERN MED, V134, P315, DOI 10.7326/0003-4819-134-4-200102200-00016
   QUIGG RJ, 1994, J HEART LUNG TRANSPL, V13, P525
NR 10
TC 0
Z9 0
U1 0
U2 0
PU URBAN & VOGEL
PI MUNICH
PA NEUMARKTER STRASSE 43, D-81673 MUNICH, GERMANY
SN 0340-9937
EI 1615-6692
J9 HERZ
JI Herz
PD FEB
PY 2015
VL 40
IS 1
BP 139
EP 143
DI 10.1007/s00059-013-3951-7
PG 5
WC Cardiac & Cardiovascular Systems
WE Science Citation Index Expanded (SCI-EXPANDED)
SC Cardiovascular System & Cardiology
GA CC4XC
UT WOS:000350357600026
PM 24068027
DA 2023-08-27
ER

PT J
AU HONG, JH
   CHIANG, CS
   CAMPBELL, IL
   SUN, JR
   WITHERS, HR
   MCBRIDE, WH
AF HONG, JH
   CHIANG, CS
   CAMPBELL, IL
   SUN, JR
   WITHERS, HR
   MCBRIDE, WH
TI INDUCTION OF ACUTE-PHASE GENE-EXPRESSION BY BRAIN IRRADIATION
SO INTERNATIONAL JOURNAL OF RADIATION ONCOLOGY BIOLOGY PHYSICS
LA English
DT Article
DE BRAIN; RADIATION; CYTOKINES; ACUTE PHASE RESPONSE
ID TUMOR-NECROSIS-FACTOR; INTERCELLULAR-ADHESION MOLECULE-1; FACTOR-ALPHA;
   IONIZING-RADIATION; BARRIER PERMEABILITY; MOUSE-BRAIN; RAT-BRAIN; CELLS;
   ASTROCYTES; INJURY
AB Purpose: To investigate the in vivo acute phase molecular response of the brai
   Methods and Materials: C3Hf/Sed//Kam mice were given midbrain or whole-body irradiation, Cerebral expression of interleukins (IL-1 alpha, IL-1 beta, IL-2, IL-3, IL-4, IL-5, IL-6), interferon (IFN-gamma), tumor necrosis factors (TNF-alpha and TNF-beta), intercellular adhesion molecule-1 (ICAM-1), inducible nitric oxide synthetase (iNOS), von Willebrand factor (vWF), alpha 1-antichymotrypsin (EB22/5.3), and glial fibrillary acidic protein (GFAP) was measured at various times after various radiation doses by ribonuclease (RNase) protection assay. The effects of dexamethasone or pentoxifylline treatment of mice on radiation-induced gene expression were also examined.
   Results: Levels of TNF-alpha, IL-1 beta, ICAM-1, EB22/5.3, and to a lesser extent IL-1 alpha and GFAP, messenger RNA were increased in the brain after irradiation, whether the dose was delivered to the whole body or only to the midbrain. Responses were radiation dose dependent, but were not found below 7 Gy; the exception being ICAM-1, which was increased by doses as low as 2 Gy. Most responses were rapid, peaking within 4-8 h, but antichymotrypsin and GFAP responses were delayed and still. elevated at 24 h, by which time the others had subsided. Pretreatment of mice with dexamethasone or pentoxifylline suppressed radiation-induced gene expression, either partially or completely. Dexamethasone was more inhibitory than pentoxifylline at the doses chosen.
   Conclusions: The initial response of the brain to irradiation involves expression of inflammatory gene products, which are probably responsible for clinically observed early symptoms of brain radiotherapy. This mechanism explains the beneficial effects of the clinical use of steroids in such circumstances.
C1 UNIV CALIF LOS ANGELES, SCH MED,CTR HLTH SCI,DEPT RADIAT ONCOL,DIV EXPTL, LOS ANGELES, CA 90095 USA.
   Scripps Res Inst, DEPT NEUROPHARMACOL, LA JOLLA, CA USA.
   CHANG GUNG MEM HOSP, DEPT RADIAT ONCOL, TAIPEI 10591, TAIWAN.
C3 University of California System; University of California Los Angeles;
   University of California Los Angeles Medical Center; David Geffen School
   of Medicine at UCLA; Scripps Research Institute; Chang Gung Memorial
   Hospital
RI Hong, JH/B-7744-2011; HONG, JI-HONG/D-1863-2013; Chiang,
   Chi-Shiun/A-9562-2008
OI Chiang, Chi-Shiun/0000-0002-2581-4129; Campbell,
   Iain/0000-0001-8681-1100
FU NCI NIH HHS [CA31612] Funding Source: Medline
CR ABRAHAM CR, 1992, RES IMMUNOL, V143, P631, DOI 10.1016/0923-2494(92)80047-O
   ASAI A, 1989, CANCER-AM CANCER SOC, V63, P1962, DOI 10.1002/1097-0142(19890515)63:10<1962::AID-CNCR2820631016>3.0.CO;2-V
   BAZAN JF, 1991, NEURON, V7, P197, DOI 10.1016/0896-6273(91)90258-2
   BEHRENDS U, 1994, 42ND ANN M RAD RES S, P164
   BOJE KM, 1992, BRAIN RES, V587, P250, DOI 10.1016/0006-8993(92)91004-X
   CALVO W, 1988, BRIT J RADIOL, V61, P1043, DOI 10.1259/0007-1285-61-731-1043
   CAMPBELL IL, 1994, J IMMUNOL, V152, P716
   CAMPBELL IL, 1993, P NATL ACAD SCI USA, V90, P10061, DOI 10.1073/pnas.90.21.10061
   CAMPBELL IL, IN PRESS ANN NY ACAD
   CHAO CC, 1992, J INFECT DIS, V166, P847, DOI 10.1093/infdis/166.4.847
   CHENG B, 1994, NEURON, V12, P139, DOI 10.1016/0896-6273(94)90159-7
   CHIANG CS, 1991, BRAIN RES, V566, P265, DOI 10.1016/0006-8993(91)91707-8
   CHIANG CS, 1994, DEV NEUROSCI-BASEL, V16, P212, DOI 10.1159/000112109
   CHIANG CS, 1993, RADIOTHER ONCOL, V29, P60, DOI 10.1016/0167-8140(93)90174-7
   CHIANG CS, 1993, RADIOTHER ONCOL, V27, P229, DOI 10.1016/0167-8140(93)90079-N
   CHOMCZYNSKI P, 1987, ANAL BIOCHEM, V162, P156, DOI 10.1016/0003-2697(87)90021-2
   CLAUDIO L, 1994, LAB INVEST, V70, P850
   DELATTRE JY, 1989, J NEUROL SCI, V90, P147, DOI 10.1016/0022-510X(89)90097-X
   DION MW, 1989, INT J RADIAT ONCOL, V17, P101, DOI 10.1016/0360-3016(89)90376-3
   DION MW, 1990, INT J RADIAT ONCOL, V19, P401, DOI 10.1016/0360-3016(90)90549-Y
   ENG LF, 1992, PROG BRAIN RES, V94, P353
   FIKE JR, 1988, INT J RADIAT ONCOL, V14, P63, DOI 10.1016/0360-3016(88)90052-1
   FONTANA A, 1982, J IMMUNOL, V129, P2413
   GANTER S, 1992, J NEUROSCI RES, V33, P218, DOI 10.1002/jnr.490330205
   HAN J, 1991, J IMMUNOL, V146, P1843
   HAN J, 1990, J EXP MED, V172, P391, DOI 10.1084/jem.172.1.391
   HATTEN ME, 1991, GLIA, V4, P233, DOI 10.1002/glia.440040215
   HOBBS MV, 1993, J IMMUNOL, V150, P3602
   HOFMAN FM, 1989, J EXP MED, V170, P607, DOI 10.1084/jem.170.2.607
   HOZUMI I, 1990, BRAIN RES, V534, P291, DOI 10.1016/0006-8993(90)90142-X
   HURWITZ AA, 1992, J EXP MED, V176, P1631, DOI 10.1084/jem.176.6.1631
   INGLIS JD, 1991, GENE, V106, P213, DOI 10.1016/0378-1119(91)90201-L
   JANSSEN YMW, 1993, LAB INVEST, V69, P261
   KEYSE SM, 1993, SEMIN CANCER BIOL, V4, P119
   KIM KS, 1992, LYMPHOKINE CYTOK RES, V11, P293
   KRIEGLER AB, 1994, BLOOD, V83, P65
   Leibel S, 1991, RAD INJURY NERVOUS S, V23, P239
   LIEBERMAN AP, 1989, P NATL ACAD SCI USA, V86, P6348, DOI 10.1073/pnas.86.16.6348
   LOEFFLER JS, 1992, J CLIN ONCOL, V10, P1379, DOI 10.1200/JCO.1992.10.9.1379
   Lunsford L D, 1993, Clin Neurosurg, V40, P475
   MALIPIERO UV, 1990, J IMMUNOL, V144, P3816
   MANDELL LR, 1990, CANCER, V66, P447, DOI 10.1002/1097-0142(19900801)66:3<447::AID-CNCR2820660308>3.0.CO;2-5
   MEHLER MF, 1993, NATURE, V362, P62, DOI 10.1038/362062a0
   MERRILL JE, 1991, DEV NEUROSCI-BASEL, V13, P130, DOI 10.1159/000112150
   MERRILL JE, 1991, FASEB J, V5, P2391, DOI 10.1096/fasebj.5.10.2065887
   MERRILL JE, 1992, DEV NEUROSCI-BASEL, V14, P1, DOI 10.1159/000111642
   MERRILL JE, 1993, J IMMUNOL, V151, P2131
   QUAGLIARELLO VJ, 1991, J CLIN INVEST, V87, P1360, DOI 10.1172/JCI115140
   RAFF MC, 1988, NATURE, V333, P562, DOI 10.1038/333562a0
   RUBIN P, 1994, RADIOTHER ONCOL, V31, P51, DOI 10.1016/0167-8140(94)90413-8
   SATOH JI, 1991, J NEUROPATH EXP NEUR, V50, P215, DOI 10.1097/00005072-199105000-00004
   SAWADA M, 1989, BRAIN RES, V491, P394, DOI 10.1016/0006-8993(89)90078-4
   SELCH MT, 1993, STEREOTACTIC SURG RA, P335
   SELMAJ KW, 1990, J IMMUNOL, V144, P129
   SELMAJ KW, 1988, ANN NEUROL, V23, P339, DOI 10.1002/ana.410230405
   SHELINE GE, 1980, INT J RADIAT ONCOL, V6, P1215, DOI 10.1016/0360-3016(80)90175-3
   SHERMAN ML, 1991, J CLIN INVEST, V87, P1794, DOI 10.1172/JCI115199
   TRNOVEC T, 1990, INT J RADIAT ONCOL, V19, P1581, DOI 10.1016/0360-3016(90)90376-U
   VERHEIJ M, 1994, RADIAT RES, V137, P202, DOI 10.2307/3578813
   WARD A, 1987, DRUGS, V34, P50, DOI 10.2165/00003495-198734010-00003
   WOLOSCHAK GE, 1990, CANCER RES, V50, P339
   WONG D, 1992, J NEUROIMMUNOL, V39, P11, DOI 10.1016/0165-5728(92)90170-P
   YOUNG DF, 1974, CANCER, V34, P1069, DOI 10.1002/1097-0142(197410)34:4<1069::AID-CNCR2820340416>3.0.CO;2-4
   ZIELASEK J, 1993, NEUROSCI LETT, V153, P136, DOI 10.1016/0304-3940(93)90306-6
NR 64
TC 293
Z9 303
U1 0
U2 13
PU PERGAMON-ELSEVIER SCIENCE LTD
PI OXFORD
PA THE BOULEVARD, LANGFORD LANE, KIDLINGTON, OXFORD, ENGLAND OX5 1GB
SN 0360-3016
J9 INT J RADIAT ONCOL
JI Int. J. Radiat. Oncol. Biol. Phys.
PD OCT 15
PY 1995
VL 33
IS 3
BP 619
EP 626
DI 10.1016/0360-3016(95)00279-8
PG 8
WC Oncology; Radiology, Nuclear Medicine & Medical Imaging
WE Science Citation Index Expanded (SCI-EXPANDED)
SC Oncology; Radiology, Nuclear Medicine & Medical Imaging
GA TA483
UT WOS:A1995TA48300009
PM 7558951
DA 2023-08-27
ER

PT J
AU Liu, SW
   Li, JM
   Chang, JY
   Yu, JM
   Chen, Q
   Jiang, QA
   Mu, XK
   Zhao, MH
   Tian, Y
   Wei, QL
AF Liu, Su-Wen
   Li, Jia-Min
   Chang, Joe-Yujiao
   Yu, Jin-Ming
   Chen, Qing
   Jiang, Qian-An
   Mu, Xiang-Kui
   Zhao, Mei-Hong
   Tian, Ying
   Wei, Qing-Long
TI A treatment planning comparison between proton beam therapy and
   intensity-modulated x-ray therapy for recurrent nasopharyngeal carcinoma
SO JOURNAL OF X-RAY SCIENCE AND TECHNOLOGY
LA English
DT Article
DE Recurrent nasopharyngeal carcinoma; proton beam therapy;
   intensity-modulated x-ray therapy; comparative treatment planning;
   conformity index; inhomogeneous coefficient
ID STEREOTACTIC RADIOSURGERY; LOCALLY PERSISTENT; RADIOTHERAPY; PHOTON;
   REIRRADIATION; EXPERIENCE; SALVAGE; CANCER
AB Background and purpose: A comparative treatment planning study was undertaken between proton beam therapy (PBT) and intensity-modulated x-ray therapy (IMXT) for patients with recurrent nasopharyngeal carcinoma (NPC), to assess the potential benefits and limitations of the two treatment modalities.
   Materials and methods: We retrospectively analyzed seven patients with recurrent NPC treated at our proton center with PBT from 2004 to 2007. Eclipse proton treatment planning system and Eclipse inverse treatment planning system for IMXT were employed. For each patient, the IMXT plan was optimized with nine evenly spaced coplanar fields. Three coplanar beams and passive scattering mode were used for PBT. The dose prescription in cobalt Gray equivalent (CGE) for gross tumor volume (GTV) was 66CGE and for planning target volume (PTV), 62.7CGE. Dose-volume histograms (DVH) were used to evaluate the difference in dosimetric distributions for the target volume and the organs at risk (OARs).
   Results: Optimal target volume coverage and similar target conformation were achieved in both PBT and IMXT. Median conformity index was 0.72 and 0.75 (p = 0.15) and median inhomogeneity coefficient was 0.14 and 0.10 (p = 0.08) for PBT and IMXT, respectively. Dose to OARs was significantly lower in PBT plans than IMXT. Median maximal dose to the brainstem was 27.89CGE(cobalt Gray equivalent) and 42.45Gy (p < 0.01), and the dose to 5% of the brainstem(D5) was 12.83CGE and 19.47Gy (p < 0.001), for PBT and IMXT, respectively. Median maximal dose to the spinal cord was 8.38CGE and 22.91Gy (p < 0.004), and the dose to 5% of the spinal cord was 2.18CGE and 13.62Gy (p < 0.001), for PBT and IMXT, respectively.
   Conclusions: The use of PBT, when compared with IMXT, resulted in similar levels of tumor conformation. PBT, however, exposed the OARs to a significantly lower dose, effectively sparing the brainstem, spinal cord, optic nerve and chiasm, temporal lobes and parotid glands. The superior dose distributions possible with PBT should translate into reduced morbidity and improved quality of life.
C1 [Liu, Su-Wen; Li, Jia-Min; Chen, Qing; Jiang, Qian-An; Mu, Xiang-Kui; Zhao, Mei-Hong; Tian, Ying; Wei, Qing-Long] Zibo Wanjie Canc Hosp, Dept Proton Therapy Ctr, Zibo 255213, Shandong, Peoples R China.
   [Chang, Joe-Yujiao] Univ Texas MD Anderson Canc Ctr, Dept Radiat Oncol, Houston, TX 77030 USA.
   [Yu, Jin-Ming] Shandong Canc Hosp & Inst, Dept Radiat Oncol, Jinan, Shandong, Peoples R China.
C3 University of Texas System; UTMD Anderson Cancer Center; Shandong First
   Medical University & Shandong Academy of Medical Sciences
RP Li, JM (通讯作者)，Zibo Wanjie Canc Hosp, Dept Proton Therapy Ctr, 1 Jiankang Rd, Zibo 255213, Shandong, Peoples R China.
EM wjlijiamin@yahoo.com.cn
CR AUSTINSEYMOUR M, 1990, RADIOTHER ONCOL, V17, P29, DOI 10.1016/0167-8140(90)90046-Y
   BROWN AP, 1989, INT J RADIAT ONCOL, V16, P1607, DOI 10.1016/0360-3016(89)90970-X
   Chua DTT, 2005, RADIOTHER ONCOL, V77, P290, DOI 10.1016/j.radonc.2005.10.010
   Chua DTT, 2003, INT J RADIAT ONCOL, V56, P177, DOI 10.1016/S0360-3016(03)00074-9
   Chua DTT, 1999, HEAD NECK-J SCI SPEC, V21, P620, DOI 10.1002/(SICI)1097-0347(199910)21:7<620::AID-HED6>3.3.CO;2-H
   Cmelak AJ, 1997, INT J RADIAT ONCOL, V37, P997, DOI 10.1016/S0360-3016(97)00111-9
   Cozzi L, 2001, RADIOTHER ONCOL, V61, P287, DOI 10.1016/S0167-8140(01)00403-0
   Kam MKM, 2004, INT J RADIAT ONCOL, V60, P1440, DOI 10.1016/j.ijrobp.2004.05.022
   Knoos T, 1998, INT J RADIAT ONCOL, V42, P1169, DOI 10.1016/S0360-3016(98)00239-9
   Kristensen CA, 2007, ACTA ONCOL, V46, P214, DOI 10.1080/02841860600635862
   Lee AWM, 1999, INT J RADIAT ONCOL, V44, P149, DOI 10.1016/S0360-3016(98)00524-0
   Lee AWM, 1997, INT J RADIAT ONCOL, V38, P43, DOI 10.1016/S0360-3016(97)00244-7
   Lee CT, 2005, INT J RADIAT ONCOL, V63, P362, DOI 10.1016/j.ijrobp.2005.01.060
   Lee N, 2002, INT J RADIAT ONCOL, V53, P12, DOI 10.1016/S0360-3016(02)02724-4
   Lin R, 1999, RADIOLOGY, V213, P489, DOI 10.1148/radiology.213.2.r99nv29489
   Low JSH, 2006, HEAD NECK-J SCI SPEC, V28, P321, DOI 10.1002/hed.20338
   MacDonald SM, 2008, INT J RADIAT ONCOL, V71, P979, DOI 10.1016/j.ijrobp.2007.11.065
   Paganetti H, 2002, INT J RADIAT ONCOL, V53, P407, DOI 10.1016/S0360-3016(02)02754-2
   Palm A, 2007, ACTA ONCOL, V46, P462, DOI 10.1080/02841860701218626
   PRYZANT RM, 1992, INT J RADIAT ONCOL, V22, P941, DOI 10.1016/0360-3016(92)90792-G
   Suit H, 2003, ACTA ONCOL, V42, P800, DOI 10.1080/02841860310017676
   Sultanem K, 2000, INT J RADIAT ONCOL, V48, P711, DOI 10.1016/S0360-3016(00)00702-1
   Taheri-Kadkhoda Z, 2008, RADIAT ONCOL, V3, DOI 10.1186/1748-717X-3-4
   Teo PML, 1998, INT J RADIAT ONCOL, V40, P897, DOI 10.1016/S0360-3016(97)00854-7
   Terahara A, 1999, INT J RADIAT ONCOL, V45, P351, DOI 10.1016/S0360-3016(99)00146-7
   Weber DC, 2004, INT J RADIAT ONCOL, V58, P1596, DOI 10.1016/j.ijrobp.2003.11.028
   Widesott L, 2008, INT J RADIAT ONCOL, V72, P589, DOI 10.1016/j.ijrobp.2008.05.065
   Yang TS, 1996, AM J CLIN ONCOL-CANC, V19, P337, DOI 10.1097/00000421-199608000-00003
NR 28
TC 14
Z9 16
U1 0
U2 6
PU IOS PRESS
PI AMSTERDAM
PA NIEUWE HEMWEG 6B, 1013 BG AMSTERDAM, NETHERLANDS
SN 0895-3996
J9 J X-RAY SCI TECHNOL
JI J. X-Ray Sci. Technol.
PY 2010
VL 18
IS 4
BP 443
EP 450
DI 10.3233/XST-2010-0265
PG 8
WC Instruments & Instrumentation; Optics; Physics, Applied
WE Science Citation Index Expanded (SCI-EXPANDED)
SC Instruments & Instrumentation; Optics; Physics
GA 674VJ
UT WOS:000283777900009
PM 21045280
DA 2023-08-27
ER

PT J
AU Krauze, MT
   Mcknight, TR
   Yamashita, Y
   Bringas, J
   Noble, CO
   Saito, R
   Geletneky, K
   Forsayeth, J
   Berger, MS
   Jackson, P
   Park, JW
   Bankiewicz, KS
AF Krauze, MT
   Mcknight, TR
   Yamashita, Y
   Bringas, J
   Noble, CO
   Saito, R
   Geletneky, K
   Forsayeth, J
   Berger, MS
   Jackson, P
   Park, JW
   Bankiewicz, KS
TI Real-time visualization and characterization of liposomal delivery into
   the monkey brain by magnetic resonance imaging
SO BRAIN RESEARCH PROTOCOLS
LA English
DT Article
DE convection-enhanced delivery; MRI; primate; liposome; CNS; distribution
ID CONVECTION-ENHANCED DELIVERY; INTRACEREBRAL CLYSIS; NEUROTROPHIC FACTOR;
   INFUSION; INCREASES; STRIATUM; WATER
AB Liposomes loaded with Gadoteridol, in combination with convection-enhanced delivery (CED), offer an excellent option to monitor CNS delivery of therapeutic compounds with MRI. In previous studies, we investigated possible clinical applications of liposomes to the treatment of brain tumors. In this study, up to 700 mu l of Gadoteridol/rhodamine-loaded liposomes were distributed in putamen, corona radiata and brainstem. of non-human primates. Distribution was monitored by real-time MRI throughout infusion procedures and allowed accurate calculation of volume of distribution within anatomical structures. We found that different regions of the brain gave various volumes of distribution when infused with the same volume of liposome. Based on these findings, distinct distribution pathways within infused structures can be predicted. This work underlines the importance of monitoring drug delivery to CNS and enables accurate delivery of drug-loaded liposomes to specific brain regions with a standard MRI procedure. Findings presented in this manuscript may allow for modeling of parameters used for direct delivery of therapeutics into various regions of the brain. (c) 2005 Published by Elsevier B.V.
C1 Univ Calif San Francisco, Dept Neurol Surg, Brain Tumor Res Ctr, San Francisco, CA 94103 USA.
   Univ Calif San Francisco, Div Hematol Oncol, San Francisco, CA 94103 USA.
   Univ Calif San Francisco, Dept Radiol, San Francisco, CA 94103 USA.
   Univ Klinikum Heidelberg, Neurochirurg Klin, Heidelberg, Germany.
C3 University of California System; University of California San Francisco;
   University of California System; University of California San Francisco;
   University of California System; University of California San Francisco;
   Ruprecht Karls University Heidelberg
RP Bankiewicz, KS (通讯作者)，Univ Calif San Francisco, Dept Neurol Surg, Brain Tumor Res Ctr, 1855 Folsom St,Room 226, San Francisco, CA 94103 USA.
EM kbank@itsa.ucsf.edu
RI SAITO, RYUTA/ABI-1829-2020
OI SAITO, RYUTA/0000-0002-2484-1360; Jackson, Pamela/0000-0002-8424-4007
CR Bankiewicz KS, 2000, EXP NEUROL, V164, P2, DOI 10.1006/exnr.2000.7408
   BOBO RH, 1994, P NATL ACAD SCI USA, V91, P2076, DOI 10.1073/pnas.91.6.2076
   Bruce JN, 2000, NEUROSURGERY, V46, P683, DOI 10.1097/00006123-200003000-00031
   Carson BS, 2002, J NEURO-ONCOL, V60, P151, DOI 10.1023/A:1020626419269
   Chen MY, 1999, J NEUROSURG, V90, P315, DOI 10.3171/jns.1999.90.2.0315
   Chen ZJ, 2004, J NEUROSURG, V101, P314, DOI 10.3171/jns.2004.101.2.0314
   Cunningham J, 2000, CELL TRANSPLANT, V9, P585, DOI 10.1177/096368970000900504
   Gill SS, 2003, NAT MED, V9, P589, DOI 10.1038/nm850
   Groothuis DR, 1999, J NEUROSURG, V90, P321, DOI 10.3171/jns.1999.90.2.0321
   Hamilton JF, 2001, EXP NEUROL, V168, P155, DOI 10.1006/exnr.2000.7571
   Kaiser MG, 2000, NEUROSURGERY, V47, P1391, DOI 10.1097/00006123-200012000-00026
   KRAUZE MT, IN PRESS JNS
   Kroll RA, 1996, NEUROSURGERY, V38, P746, DOI 10.1227/00006123-199604000-00024
   Le Bihan D, 2003, NAT REV NEUROSCI, V4, P469, DOI 10.1038/nrn1119
   Lonser RR, 1999, J NEUROSURG, V91, P294, DOI 10.3171/jns.1999.91.2.0294
   Lonser RR, 2002, J NEUROSURG, V97, P905, DOI 10.3171/jns.2002.97.4.0905
   MACKAY A, 1994, MAGNET RESON MED, V31, P673, DOI 10.1002/mrm.1910310614
   MacKay JA, 2005, BRAIN RES, V1035, P139, DOI 10.1016/j.brainres.2004.12.007
   Mamot C, 2004, J NEURO-ONCOL, V68, P1, DOI 10.1023/B:NEON.0000024743.56415.4b
   Mori S, 1999, ANN NEUROL, V45, P265, DOI 10.1002/1531-8249(199902)45:2<265::AID-ANA21>3.0.CO;2-3
   Nguyen JB, 2001, NEUROREPORT, V12, P1961, DOI 10.1097/00001756-200107030-00037
   Saito R, 2004, CANCER RES, V64, P2572, DOI 10.1158/0008-5472.CAN-03-3631
   SAITO R, IN PRESS EXP NEUROL
   Torchilin VP, 2005, NAT REV DRUG DISCOV, V4, P145, DOI 10.1038/nrd1632
   Whittall KP, 1997, MAGNET RESON MED, V37, P34, DOI 10.1002/mrm.1910370107
NR 25
TC 70
Z9 78
U1 0
U2 11
PU ELSEVIER
PI AMSTERDAM
PA RADARWEG 29, 1043 NX AMSTERDAM, NETHERLANDS
SN 1385-299X
J9 BRAIN RES PROTOC
JI Brain Res. Protoc.
PD DEC
PY 2005
VL 16
IS 1-3
BP 20
EP 26
DI 10.1016/j.brainresprot.2005.08.003
PG 7
WC Biochemical Research Methods; Neurosciences
WE Science Citation Index Expanded (SCI-EXPANDED)
SC Biochemistry & Molecular Biology; Neurosciences & Neurology
GA 998XX
UT WOS:000234354300003
PM 16181805
DA 2023-08-27
ER

PT J
AU Rozeman, LB
   Hameetman, L
   Cleton-Jansen, AM
   Taminiau, AHM
   Hogendoorn, PC
   Bovee, JVMG
AF Rozeman, LB
   Hameetman, L
   Cleton-Jansen, AM
   Taminiau, AHM
   Hogendoorn, PC
   Bovee, JVMG
TI Absence of IHH and retention of PTHrP signalling in enchondromas and
   central chondrosarcomas
SO JOURNAL OF PATHOLOGY
LA English
DT Article
DE bone; bone neoplasm; chondrosarcoma; enchondroma; enchondromatosis;
   Ollier disease
ID CYCLIN D1; HEDGEHOG; RECEPTOR; PROLIFERATION; EXPRESSION; GROWTH;
   TUMORS; BONE; DIFFERENTIATION; EMPHASIS
AB Enchondromas and conventional central chondrosarcomas are, respectively, benign and malignant hyaline cartilage-forming tumours that originate in the medulla of bone. In order to gain a better understanding of the molecular process underlying malignant transformation of enchondroma, and to investigate whether there is a biological difference between conventional central cartilaginous tumours and those of enchondromatosis or with phalangeal localization, a series of 64 enchondromas (phalanx, n = 21; enchondromatosis, n = 15) and 89 chondrosarcomas (phalanx, n = 17; enchondromatosis, n = 13) was collected. Indian Hedgehog (IHH)/parathyroid hormone related peptide (PTHrP) signalling, an important pathway in chondrocyte proliferation and differentiation within the normal growth plate, was studied by immunohistochemical analysis of the expression of PTHrP, PTHR1, Bcl2, p21, cyclin D1, and cyclin E. Quantitative real-time PCR for IHH, PTCH, SMO, and GL12 was performed on a subset of tumours. The data show that IHH signalling is absent in enchondromas and central chondrosarcomas, while PTHrP signalling is active. There was no difference in the expression of any of the molecules between 35 enchondromas and 26 grade I central chondrosarcomas, indicating that PTHrP signalling is not important in malignant transformation of enchondroma. Higher expression of PTHR1 and Bcl-2 was associated with increasing histological grade in chondrosarcoma, suggesting involvement in tumour progression. No difference was found between samples from enchondromatosis patients and solitary cases, suggesting no difference in PTHrP signalling. A small subset of phalangeal chondrosarcomas demonstrated down-regulation of PTHrP, which may be related to its more indolent clinical behaviour. Thus, in both enchondromas and central chondrosarcomas, PTHrP signalling is active and independent of IHH signalling, irrespective of the presence or absence of enchondromatosis. Copyright (C) 2005 Pathological Society of Great Britain and Ireland. Published by John Wiley E Sons, Ltd.
C1 Leiden Univ, Med Ctr, Dept Pathol, NL-2300 RC Leiden, Netherlands.
   Leiden Univ, Med Ctr, Dept Orthopaed Surg, Leiden, Netherlands.
C3 Leiden University; Leiden University Medical Center (LUMC); Leiden
   University - Excl LUMC; Leiden University; Leiden University Medical
   Center (LUMC); Leiden University - Excl LUMC
RP Bovee, JVMG (通讯作者)，Leiden Univ, Med Ctr, Dept Pathol, L-1-Q POB 9600, NL-2300 RC Leiden, Netherlands.
EM J.V.M.G.Bovee@lumc.nl
RI Hogendoorn, Pancras CW/H-5859-2015; Hogendoorn, Pancras/O-6494-2019
OI Hogendoorn, Pancras CW/0000-0002-1513-8104; Hogendoorn,
   Pancras/0000-0002-1513-8104; Bovee, Judith/0000-0003-1155-0481
CR Alexandre C, 1996, GENE DEV, V10, P2003, DOI 10.1101/gad.10.16.2003
   Alvarez J, 2002, DEVELOPMENT, V129, P1913
   Amling M, 1997, J CELL BIOL, V136, P205, DOI 10.1083/jcb.136.1.205
   Baelde HJ, 2001, J CLIN PATHOL, V54, P778, DOI 10.1136/jcp.54.10.778
   Beier F, 2002, MOL ENDOCRINOL, V16, P2163, DOI 10.1210/me.2001-0103
   Bertoni F, 2002, WHO CLASSIFICATION T, P247
   BOVEE JVM, 2002, WHO CLASSIFICATION T, P360
   Bovee JVMG, 1999, CANCER, V86, P1724, DOI 10.1002/(SICI)1097-0142(19991101)86:9<1724::AID-CNCR14>3.0.CO;2-I
   Bovee JVMG, 2000, LAB INVEST, V80, P1925, DOI 10.1038/labinvest.3780202
   Brien EW, 1997, SKELETAL RADIOL, V26, P325, DOI 10.1007/s002560050246
   Chuang PT, 1999, NATURE, V397, P617, DOI 10.1038/17611
   Duman-Scheel M, 2002, NATURE, V417, P299, DOI 10.1038/417299a
   EVANS HL, 1977, CANCER-AM CANCER SOC, V40, P818, DOI 10.1002/1097-0142(197708)40:2<818::AID-CNCR2820400234>3.0.CO;2-B
   Hopyan S, 2002, NAT GENET, V30, P306, DOI 10.1038/ng844
   Khurana J, 2002, WHO CLASSIFICATION T, V4, P234
   Kunisada T, 2002, PATHOLOGY, V34, P133, DOI 10.1080/003130201201117936
   Lebeau A, 2003, BREAST CANCER RES TR, V79, P187, DOI 10.1023/A:1023958324448
   Lucas D, 2002, WHO CLASSIFICATION T, P237
   Masi L, 2002, VIRCHOWS ARCH, V440, P491, DOI 10.1007/s00428-001-0544-2
   Mertens F, 2002, WHO CLASSIFICATION T, P356
   PATEDER DB, 2002, CLIN ORTHOP RELAT R, V403, P198
   Romeo S, 2004, J PATHOL, V202, P113, DOI 10.1002/path.1501
   Rozeman LB, 2004, HUM MUTAT, V24, P466, DOI 10.1002/humu.20095
   Sahni M, 1999, GENE DEV, V13, P1361, DOI 10.1101/gad.13.11.1361
   Vandesompele J, 2002, GENOME BIOL, V3, DOI 10.1186/gb-2002-3-7-research0034
   Vortkamp A, 1996, SCIENCE, V273, P613, DOI 10.1126/science.273.5275.613
NR 26
TC 73
Z9 80
U1 0
U2 6
PU WILEY
PI HOBOKEN
PA 111 RIVER ST, HOBOKEN 07030-5774, NJ USA
SN 0022-3417
EI 1096-9896
J9 J PATHOL
JI J. Pathol.
PD MAR
PY 2005
VL 205
IS 4
BP 476
EP 482
DI 10.1002/path.1723
PG 7
WC Oncology; Pathology
WE Science Citation Index Expanded (SCI-EXPANDED)
SC Oncology; Pathology
GA 904NS
UT WOS:000227505600008
PM 15685701
OA Green Published
DA 2023-08-27
ER

PT J
AU Odat, HA
   Piccirillo, E
   Sequino, G
   Taibah, A
   Sanna, M
AF Odat, Haitham Ahmad
   Piccirillo, Enrico
   Sequino, Giuliano
   Taibah, Abdelkader
   Sanna, Mario
TI Management Strategy of Vestibular Schwannoma in Neurofibromatosis Type 2
SO OTOLOGY & NEUROTOLOGY
LA English
DT Article
DE Auditory brain stem implantation; Cochlear implantation; Hearing
   preservation surgery; Neurofibromatosis type 2; vestibular schwannoma
ID BRAIN-STEM IMPLANT; COCHLEAR IMPLANTATION; HEARING PRESERVATION;
   ACOUSTIC NEUROMAS; RESTORATION; SURGERY; REMOVAL; PATIENT; NF-2; GENE
AB Objectives: To discuss our management strategy of vestibular schwannoma in patients with neurofibromatosis type 2 (NF2).
   Study Design: Retrospective study.
   Setting: Quaternary referral skull base center.
   Methods: Thirty-eight NF2 patients who had undergone 48 operations at the Gruppo Otologico between January 1988 and December 2008. The mean age at time of surgery was 36.3 years (range, 17-65 yr), and the average tumor size was 3.1 cm (range, 0.6-6 cm). There were 27 female and 21 male ears, and 25cases were right side ears, whereas 23 were left sided. The average follow-up time was 3.7 years. Surgical approaches, hearing, and facial nerve functions, as well as hearing rehabilitation and facial nerve reconstruction outcomes, are discussed.
   Results: Total tumor resection was achieved in 44 cases (92%). Facial nerve function was postoperatively House-Brackmann grades I-III in 36 cases (77%); it was grade I in 17 cases (35%) and grade II in 8 cases (17%). In 7 cases, hearing preservation was attempted, and a measurable hearing has been recorded in 5 cases (71%). Auditory brainstem implant was inserted in 25 cases, and concomitant cochlear implants were inserted in 5 cases.
   Conclusion: Early diagnosis and treatment of bilateral vestibular schwannoma in patients with NF2 will achieve the best outcomes regarding facial nerve, hearing preservation, and postoperative complications. The watchful waiting policy will decrease the chance of reaching these goals. Cochlear implants and auditory brainstem implant have made hearing rehabilitation possible in NF2 patients who had bilateral sensorineural hearing loss.
C1 [Odat, Haitham Ahmad] Jordan Univ Sci & Technol, Dept Otolaryngol Head & Neck Surg, Irbid 22110, Jordan.
   [Piccirillo, Enrico; Sequino, Giuliano; Taibah, Abdelkader; Sanna, Mario] Grp Otol, Dept Otol & Skull Base Surg, Paicenza, Italy.
C3 Jordan University of Science & Technology
RP Odat, HA (通讯作者)，Jordan Univ Sci & Technol, Dept Otolaryngol Head & Neck Surg, POB 3238, Irbid 22110, Jordan.
EM dr.haithamodat@gmail.com
RI Odat, Haitham/K-7687-2019
OI Odat, Haitham/0000-0002-5148-7600; Sequino, Giuliano/0000-0002-8172-9551
CR Ahsan S, 2003, LARYNGOSCOPE, V113, P472, DOI 10.1097/00005537-200303000-00015
   Aristegui M, 2005, OTOL NEUROTOL, V26, P205
   Baser ME, 1996, AM J MED GENET, V64, P563, DOI 10.1002/(SICI)1096-8628(19960906)64:4<563::AID-AJMG7>3.0.CO;2-Q
   Behr R, 2007, SKULL BASE-INTERD AP, V17, P91, DOI 10.1055/s-2006-950390
   Belal A, 2001, OTOL NEUROTOL, V22, P497, DOI 10.1097/00129492-200107000-00015
   BLACK FO, 1995, AM J OTOL, V16, P431
   Brackmann DE, 2001, NEUROSURGERY, V49, P274, DOI 10.1097/00006123-200108000-00007
   BRIGGS RJS, 1994, ARCH OTOLARYNGOL, V120, P1307
   Facer GW, 2000, AM J OTOL, V21, P336, DOI 10.1016/S0196-0709(00)80041-1
   Grayeli AB, 2008, OTOL NEUROTOL, V29, P1140, DOI 10.1097/MAO.0b013e31818b6238
   Husseini ST, 2011, LARYNGOSCOPE, V121, P923, DOI 10.1002/lary.21448
   JACKLER RK, 1992, OTOLARYNG CLIN N AM, V25, P361
   Kanzaki J, 2003, OTOL NEUROTOL, V24, P642, DOI 10.1097/00129492-200307000-00019
   Lustig LR, 2006, OTOL NEUROTOL, V27, P512, DOI 10.1097/00129492-200606000-00013
   MacNally SP, 2009, BRIT J NEUROSURG, V23, P226, DOI 10.1080/02688690902968844
   Mathieu D, 2007, NEUROSURGERY, V60, P460, DOI 10.1227/01.NEU.0000255340.26027.53
   National Institutes of Health, 1994, NAT I HLTH CONS DEV
   Neff BA, 2007, LARYNGOSCOPE, V117, P1069, DOI 10.1097/MLG.0b013e31804b1ae7
   PARRY DM, 1994, AM J MED GENET, V52, P450, DOI 10.1002/ajmg.1320520411
   Phi JH, 2009, CANCER-AM CANCER SOC, V115, P390, DOI 10.1002/cncr.24036
   Piccirillo E, 2008, SKULL BASE-INTERD AP, V18, P281, DOI 10.1055/s-2008-1043753
   ROULEAU GA, 1993, NATURE, V363, P515, DOI 10.1038/363515a0
   Samii M, 1997, NEUROSURGERY, V40, P696, DOI 10.1097/00006123-199704000-00007
   Samii M, 2008, Prog Neurol Surg, V21, P169, DOI 10.1159/000156905
   SANNA M, AUDIOL NEUR IN PRESS
   Sanna M., 2011, ATLAS ACOUSTIC NEURI, P244
   Schwartz MS, 2003, STEREOT FUNCT NEUROS, V81, P110, DOI 10.1159/000075113
   Slattery WH, 1997, NEUROSURG QUART, V7, P169, DOI 10.1097/00013414-199709000-00002
   Slattery WH, 1998, AM J OTOL, V19, P638
   SLATTERY WH, 2010, OTOLOGIC SURG, P691
   Slattery WH, 2007, J NEUROSURG, V106, P255, DOI 10.3171/ped.2007.106.4.255
   Vincenti V, 2008, AUDIOL NEURO-OTOL, V13, P273, DOI 10.1159/000115437
   Welling DB, 1996, HUM GENET, V98, P189, DOI 10.1007/s004390050188
NR 33
TC 22
Z9 25
U1 0
U2 6
PU LIPPINCOTT WILLIAMS & WILKINS
PI PHILADELPHIA
PA TWO COMMERCE SQ, 2001 MARKET ST, PHILADELPHIA, PA 19103 USA
SN 1531-7129
EI 1537-4505
J9 OTOL NEUROTOL
JI Otol. Neurotol.
PD SEP
PY 2011
VL 32
IS 7
BP 1163
EP 1170
DI 10.1097/MAO.0b013e3182267f17
PG 8
WC Clinical Neurology; Otorhinolaryngology
WE Science Citation Index Expanded (SCI-EXPANDED)
SC Neurosciences & Neurology; Otorhinolaryngology
GA 807KM
UT WOS:000293896300025
PM 21817944
DA 2023-08-27
ER

PT J
AU Sato, M
   Kanai, N
   Fukushima, Y
   Matsumoto, S
   Tatsumi, C
   Kitamura, K
   Ozaki, M
   Hayakawa, T
AF Sato, M
   Kanai, N
   Fukushima, Y
   Matsumoto, S
   Tatsumi, C
   Kitamura, K
   Ozaki, M
   Hayakawa, T
TI Hypoglossal neurinoma extending intra- and extracranially: Case report
SO SURGICAL NEUROLOGY
LA English
DT Article
DE hypoglossal canal; hypoglossal nerve; hypoglossal neurinoma; MRI;
   neurinoma
ID SKULL BASE
AB BACKGROUND
   Hypoglossal neurinoma is very rare; our case is the 46th case.
   CASE DESCRIPTION
   We report a 59-year-old woman with hypoglossal neurinoma. Her equilibrium state was disturbed due to vestibular dysfunction and she exhibited right hypoglossal palsy with glossal hemiatrophy. Computed tomography (CT) revealed a large bony erosion of the right hypoglossal canal. Magnetic resonance imaging (MRI) revealed intra- and extracranial tumor extension. There was an intracranial mass attached to the enlarged hypoglossal canal compressing the medulla and the junction of the vertebral and posterior inferior cerebellar artery medially. The extracranial part of the mass extended along the course of the hypoglossal nerve through the enlarged hypoglossal canal. The intracranial part of the tumor was totally removed via the transcondylar approach. The diameter of the origin of the posterior inferior cerebellar artery was narrow before tumor removal; it increased after surgery due to decompression. A histological diagnosis of neurilemoma was made. Her symptoms due to vestibular dysfunction disappeared postoperatively.
   CONCLUSIONS
   Our patient's difficulty with balance was thought to be an ischemic symptom due to circulation disturbance of the posterior inferior cerebellar artery. It disappeared after tumor removal. Surgery may be necessary later if further growth of the extracranial part of the neurinoma becomes evident.
C1 TOYONAKA CITY HOSP,DEPT INTERNAL MED,TOYONAKA,OSAKA 560,JAPAN.
   TOYONAKA CITY HOSP,DEPT OTOLARYNGOL,TOYONAKA,OSAKA 560,JAPAN.
   OSAKA UNIV,SCH MED,DEPT NEUROSURG,OSAKA,JAPAN.
C3 Osaka University
RP Sato, M (通讯作者)，TOYONAKA CITY HOSP,DEPT NEUROSURG,OKAKAMINOCHO 2-1-1,TOYONAKA,OSAKA 560,JAPAN.
CR BERGER MS, 1982, NEUROSURGERY, V10, P617, DOI 10.1227/00006123-198205000-00013
   DOLAN EJ, 1982, J NEUROSURG, V56, P420, DOI 10.3171/jns.1982.56.3.0420
   FISCH U, 1984, OTOLARYNG CLIN N AM, V17, P513
   FUJIWARA M, 1981, Neurological Surgery, V9, P953
   FUJIWARA S, 1980, NEURORADIOLOGY, V20, P87, DOI 10.1007/BF00339552
   GEORGE B, 1988, SURG NEUROL, V29, P484, DOI 10.1016/0090-3019(88)90145-0
   Hayashi Y, 1989, GEKASHINRYO, V31, P1220
   Hirano S, 1992, JIBIKARINSHO, V85, P865
   Kato M, 1991, CT KENKYU, V13, P653
   Kawagoe Y, 1992, J JPN STOMATOL SOC, V41, P98
   KURAMITSU T, 1986, Neurological Surgery, V14, P1463
   Miyamori T, 1992, JPN J NEUROSURG TOKY, V1, P265
   Nishiyama S, 1990, JIBIKARINSHO, V83, P421
   ODAKE G, 1989, NEUROSURGERY, V24, P583, DOI 10.1227/00006123-198904000-00016
   ROBINSON JS, 1979, SURG NEUROL, V12, P496
   SEKHAR LN, 1986, NEUROSURGERY, V19, P799, DOI 10.1227/00006123-198611000-00014
   SERIZAWA T, 1989, Neurological Surgery, V17, P279
   SHIROYAMA Y, 1988, Neurological Surgery, V16, P313
   ULSO C, 1981, SURG NEUROL, V16, P65, DOI 10.1016/S0090-3019(81)80070-5
   YAJIMA K, 1981, Neurological Surgery, V9, P669
   YAMAGUCHI F, 1990, Neurological Surgery, V18, P963
NR 21
TC 41
Z9 45
U1 0
U2 0
PU ELSEVIER SCIENCE INC
PI NEW YORK
PA 655 AVENUE OF THE AMERICAS, NEW YORK, NY 10010
SN 0090-3019
J9 SURG NEUROL
JI Surg. Neurol.
PD FEB
PY 1996
VL 45
IS 2
BP 172
EP 175
DI 10.1016/S0090-3019(96)80012-7
PG 4
WC Clinical Neurology; Surgery
WE Science Citation Index Expanded (SCI-EXPANDED)
SC Neurosciences & Neurology; Surgery
GA UC750
UT WOS:A1996UC75000031
PM 8607069
DA 2023-08-27
ER

PT J
AU HAINES, DM
AF HAINES, DM
TI PEANUT AGGLUTININ LECTIN IMMUNOHISTOCHEMICAL STAINING OF NORMAL AND
   NEOPLASTIC CANINE TISSUES
SO VETERINARY PATHOLOGY
LA English
DT Article
DE PEANUT AGGLUTININ; LECTIN; IMMUNOHISTOCHEMISTRY; DOG
ID THOMSEN-FRIEDENREICH ANTIGEN; BINDING-SITES; PEROXIDASE CONJUGATE;
   LABELED LECTINS; PARIETAL-CELLS; ORAL-MUCOSA; RAT; HISTOCHEMISTRY;
   CARCINOMA; LIGHT
AB Peanut lectin binding sites were demonstrated in normal canine tissues and in 1 14 canine tumors by avidin biotin complex immunohistochemical staining on unfixed cryostat tissue sections. Peanut agglutinin (PNA) receptors occurred in a variety of normal cells and tissues, including lymphoid follicle center cells; cortical thymocytes; basal cells and the stratum spinosum of stratified squamous epithelium; columnar epithelium of the gastrointestinal tract; parietal cells and chief cells of the stomach; some endothelial cells; myelin; chrondrocytes; spermatogenic cells; cells of the adrenal medulla; Bowman's capsule and the distal convoluted tubules of the kidney; prostatic, perianal and endometrial epithelium; and the extracellular matrix of connective tissues. Neoplastic cell staining was sporadic and was most often observed in benign or well-differentiated neoplastic tissues in which the corresponding normal cells also expressed PNA binding sites. However, PNA also bound to some tumor cells in which the analogous normal tissues were unstained, including cells of some fibrosarcomas, rhabdomyosarcomas, hemangiopericytomas and proliferating myoepithelial cells in mixed mammary tumors. Although PNA binding is complex and heterogeneous in canine tissues and does not appear to immunohistochemically detect a moiety associated with neoplastic transformation per se in the majority of canine tumors, the expression of PNA receptors may be associated with neoplastic changes in some mesenchymal cell populations.
RP HAINES, DM (通讯作者)，UNIV SASKATCHEWAN,WESTERN COLL VET MED,DEPT VET MICROBIOL,SASKATOON S7N 0W0,SASKATCHEWAN,CANADA.
CR ALBEDI FM, 1985, CELL TISSUE RES, V239, P447
   ASHORN P, 1986, MOL IMMUNOL, V23, P221, DOI 10.1016/0161-5890(86)90046-5
   AUGUSTINVOSS HG, 1990, VET PATHOL, V27, P103, DOI 10.1177/030098589002700205
   BARRY JD, 1984, AM J CLIN PATHOL, V84, P582
   BISCHOF W, 1982, PROSTATE, V3, P507, DOI 10.1002/pros.2990030509
   BOCKER W, 1984, VIRCHOWS ARCH A, V403, P149, DOI 10.1007/BF00695231
   BUR M, 1985, AM J PATHOL, V119, P279
   BUSSOLATI G, 1983, J HISTOCHEM CYTOCHEM, V31, P1419, DOI 10.1177/31.12.6195216
   CALAFAT J, 1984, BREAST CANCER RES TR, V4, P169, DOI 10.1007/BF01806482
   CALAFAT J, 1983, LECTINS BIOL BIOCH C, V3, P131
   CASTAGNARO M, 1990, AM J VET RES, V51, P1815
   CODINGTON JF, 1975, CARBOHYD RES, V40, P171, DOI 10.1016/S0008-6215(00)82679-8
   COGGI G, 1983, LECTINS BIOL BIOCH C, V3, P131
   FARAGGIANA T, 1982, J HISTOCHEM CYTOCHEM, V30, P451, DOI 10.1177/30.5.7077075
   Fischer J., 1984, Protides of the Biological Fluids, V31, P563
   FISCHER J, 1983, LECTINS, V3, P167
   FISCHER R, 1978, KLIN WOCHENSCHR, V56, P761
   GOLDSTEIN IJ, 1978, ADV CARBOHYDRATE CHE, P128
   HAGEMAN P, 1983, LECTINS BIOL BIOCH C, V3, P105
   HOLTHOFER H, 1983, J HISTOCHEM CYTOCHEM, V31, P531, DOI 10.1177/31.4.6827083
   HOSAKA M, 1985, ACTA HISTOCHEM CYTOC, V18, P33, DOI 10.1267/ahc.18.33
   HOWARD DR, 1979, VOX SANG, V37, P107, DOI 10.1111/j.1423-0410.1979.tb02279.x
   HOWARD DR, 1981, CANCER, V41, P2872
   HSU SM, 1983, J HISTOCHEM CYTOCHEM, V31, P538, DOI 10.1177/31.4.6827084
   HSU SM, 1982, J HISTOCHEM CYTOCHEM, V30, P157, DOI 10.1177/30.2.7037937
   KESSIMIAN N, 1986, J HISTOCHEM CYTOCHEM, V34, P237, DOI 10.1177/34.2.3511142
   LEATHEM A, 1983, J CLIN PATHOL, V36, P747, DOI 10.1136/jcp.36.7.747
   LEE MC, 1985, HISTOCHEMISTRY, V82, P275, DOI 10.1007/BF00501405
   LOTAN R, 1975, J BIOL CHEM, V250, P8518
   MASON GI, 1988, J HISTOTECHNOL, V11, P223, DOI 10.1179/his.1988.11.4.223
   MCMILLAN PN, 1984, LAB INVEST, V50, P408
   MERA SL, 1985, HISTOCHEM J, V17, P1359, DOI 10.1007/BF01002532
   MOMOI T, 1986, J NEUROCHEM, V46, P229, DOI 10.1111/j.1471-4159.1986.tb12951.x
   MURASE N, 1984, J ORAL PATHOL MED, V13, P505, DOI 10.1111/j.1600-0714.1984.tb01451.x
   NEWMAN RA, 1979, J NATL CANCER I, V63, P1339
   ORNTOFT TF, 1984, VIRCHOWS ARCH A, V404, P159, DOI 10.1007/BF00704060
   RITTMAN BR, 1983, HISTOCHEM J, V15, P467, DOI 10.1007/BF01002700
   ROSE ML, 1981, IMMUNOLOGY, V42, P583
   SCHULTE BA, 1983, J HISTOCHEM CYTOCHEM, V31, P391, DOI 10.1177/31.3.6186733
   SEITZ RC, 1984, CANCER, V54, P830, DOI 10.1002/1097-0142(19840901)54:5<830::AID-CNCR2820540512>3.0.CO;2-W
   SHARON N, 1989, SCIENCE, V246, P227, DOI 10.1126/science.2552581
   SINGER R, 1986, ANDROLOGIA, V18, P17
   SPRINGER GF, 1984, SCIENCE, V224, P1198, DOI 10.1126/science.6729450
   STOWARD PJ, 1980, J HISTOCHEM CYTOCHEM, V28, P979, DOI 10.1177/28.9.7410818
   STREIT WJ, 1985, J HISTOCHEM CYTOCHEM, V33, P33, DOI 10.1177/33.1.2578143
   SUMMERS JL, 1983, CANCER RES, V43, P934
   SUTER MM, 1991, J HISTOCHEM CYTOCHEM, V39, P1103, DOI 10.1177/39.8.1856458
   TURNWALD GH, 1988, AM J VET RES, V49, P2076
   WATANABE M, 1981, J HISTOCHEM CYTOCHEM, V29, P779, DOI 10.1177/29.7.7053086
   WIRBEL R, 1984, HISTOCHEMISTRY, V81, P551, DOI 10.1007/BF00489534
   WU TC, 1984, HISTOCHEMISTRY, V80, P527, DOI 10.1007/BF02400967
NR 51
TC 5
Z9 5
U1 0
U2 5
PU AMER COLL VET PATHOLOGIST
PI LAWRENCE
PA 810 EAST 10TH STREET, LAWRENCE, KS 66044
SN 0300-9858
J9 VET PATHOL
JI Vet. Pathol.
PD JUL
PY 1993
VL 30
IS 4
BP 333
EP 342
DI 10.1177/030098589303000402
PG 10
WC Pathology; Veterinary Sciences
WE Science Citation Index Expanded (SCI-EXPANDED)
SC Pathology; Veterinary Sciences
GA LR012
UT WOS:A1993LR01200002
PM 8212455
OA Bronze
DA 2023-08-27
ER

PT J
AU Kaya, B
   Erdi, F
   Kilinc, I
   Keskin, F
   Feyzioglu, B
   Esen, H
   Karatas, Y
   Uyar, M
   Kalkan, E
AF Kaya, B.
   Erdi, F.
   Kilinc, I.
   Keskin, F.
   Feyzioglu, B.
   Esen, H.
   Karatas, Y.
   Uyar, M.
   Kalkan, E.
TI Alterations of the thioredoxin system during subarachnoid
   hemorrhage-induced cerebral vasospasm
SO ACTA NEUROCHIRURGICA
LA English
DT Article
DE Cerebral vasospasm; Thioredoxin; Subarachnoid hemorrhage
ID OXIDATIVE STRESS; BRAIN ISCHEMIA; EXPRESSION; INJURY; RAT; NEUROGENESIS;
   ENZYMES; PROTEIN; TISSUE; MICE
AB The exact underlying pathogenic mechanisms and effective preventive or therapeutic interventions for cerebral vasospasm remain obscure. The thioredoxin (Trx) system performs important functions in the central nervous system including neurotrophic and neuroprotective actions. There is no study directly investigating the effects of subarachnoid hemorrhage (SAH) induced cerebral vasospasm on the Trx system in the literature.
   Sixteen male New Zealand rabbits were randomly divided into two groups of eight rabbits each: a control group and a SAH group. The control group, (n = 8) was a sham surgery group in which SAH was not induced. In the SAH group, (n = 8), the SAH protocol was used to induce cerebral vasospasm. The brain and brainstem were removed and each brainstem was cut coronally into two pieces: an anterior part that contains basilar artery and a dorsal part that contains brainstem tissue. The brainstem tissue thioredoxin-1(Trx1), thioredoxin-2 (Trx2), thioredoxin reductase (TrxR), thioredoxin reductase-1 (TrxR1), thioredoxin-interacting protein (TXNIP) levels were investigated. Total oxidant status (TOS), total antioxidant status (TAS), malondialdehyde levels (MDA) and tumor necrosis factor alpha (TNF-alpha) levels were investigated for determining the oxidative-antioxidative status of the related brain tissues. Basilar artery segments were investigated for cross-sectional area and wall thickness measurements.
   SAH statistically significantly reduced the tissue levels of Trx1 (p < 0.01) and TrxR (p < 0.01). Trx2 levels were not significantly altered after SAH (p > 0.05). SAH significantly reduced the expression of TrxR1 (p < 0.01) and significantly increased the expression of TXNIP (p < 0.01) when compared with controls. TOS levels and MDA levels significantly increased after SAH (p < 0.01) and TAS levels significantly reduced after SAH (p < 0.01). TNF-alpha levels significantly increased after SAH (p < 0.01). SAH-induced cerebral vasospasm significantly (p < 0.05) increased the wall thickness and reduced the mean cross-sectional area of the basilar artery (p < 0.05).
   The Trx system seems to be negatively affected by the simultaneously interrelated enzymatic alterations during cerebral vasospasm.
C1 [Kaya, B.; Erdi, F.; Keskin, F.; Karatas, Y.; Kalkan, E.] Necmettin Erbakan Univ, Dept Neurosurg, Meram Fac Med, TR-42500 Konya, Turkey.
   [Kilinc, I.] Necmettin Erbakan Univ, Dept Med Biochem, Meram Fac Med, TR-42500 Konya, Turkey.
   [Feyzioglu, B.] Necmettin Erbakan Univ, Dept MedicalMicrobiol, Meram Fac Med, TR-42500 Konya, Turkey.
   [Esen, H.] Necmettin Erbakan Univ, Dept Med Pathol, Meram Fac Med, TR-42500 Konya, Turkey.
   [Uyar, M.] Necmettin Erbakan Univ, Dept Publ Hlth, Meram Fac Med, TR-42500 Konya, Turkey.
C3 Necmettin Erbakan University; Necmettin Erbakan University; Necmettin
   Erbakan University; Necmettin Erbakan University; Necmettin Erbakan
   University
RP Erdi, F (通讯作者)，Necmettin Erbakan Univ, Dept Neurosurg, Meram Fac Med, TR-42500 Konya, Turkey.
EM mferdinrs@gmail.com
RI KILINC, Ibrahim/B-4565-2013; Keskin, Fatih/AAF-4142-2021; Feyzioğlu,
   Bahadır/W-4440-2017; Erdi, Fatih/HJG-4686-2022; Karatas,
   Yasar/AAG-4719-2020
OI KILINC, Ibrahim/0000-0002-7729-7557; Feyzioğlu,
   Bahadır/0000-0002-0991-2132; Erdi, Fatih/0000-0003-3621-6658; Karatas,
   Yasar/0000-0003-3163-2345
FU Necmettin Erbakan University Scientific Research Projects Office
   [131218018]
FX This study was supported by Necmettin Erbakan University Scientific
   Research Projects Office (Project No: 131218018)
CR Ayer RE, 2008, ACTA NEUROCHIR SUPPL, V104, P33
   DORSCH NWC, 1995, BRIT J NEUROSURG, V9, P403, DOI 10.1080/02688699550041403
   Dumont AS, 2003, NEUROSURGERY, V53, P123, DOI 10.1227/01.NEU.0000068863.37133.9E
   Erdi MF, 2011, TURK NEUROSURG, V21, P527, DOI [10.5137/1019-5149.JTN .4431-11.1, 10.5137/1019-5149.JTN.4431-11.1]
   Guney O, 2010, WORLD NEUROSURG, V73, P42, DOI 10.1016/j.surneu.2009.06.003
   Haapasalo H, 2003, BRAIN PATHOL, V13, P155
   Kemerdere R, 2013, J NEUROL SURG PART A, V74, P234, DOI 10.1055/s-0032-1333422
   Kim GS, 2012, NEUROBIOL DIS, V46, P440, DOI 10.1016/j.nbd.2012.02.008
   Kolias AG, 2009, J NEUROSCI RES, V87, P1, DOI 10.1002/jnr.21823
   Lappalainen Z, 2009, J APPL PHYSIOL, V106, P461, DOI 10.1152/japplphysiol.91252.2008
   Ma YH, 2012, NEUROCHEM INT, V60, P475, DOI 10.1016/j.neuint.2012.01.029
   OHKAWA H, 1979, ANAL BIOCHEM, V95, P351, DOI 10.1016/0003-2697(79)90738-3
   Patenaude A, 2005, CELL MOL LIFE SCI, V62, P1063, DOI 10.1007/s00018-005-4541-5
   Sally J, 2006, J NEURO-ONCOL, V77, P131, DOI 10.1007/s11060-005-9030-z
   Takagi Y, 1998, J CEREBR BLOOD F MET, V18, P206, DOI 10.1097/00004647-199802000-00012
   Takagi Y, 1998, NEUROSCI LETT, V251, P25, DOI 10.1016/S0304-3940(98)00492-3
   Tian L, 2014, NEUROPHARMACOLOGY, V77, P453, DOI 10.1016/j.neuropharm.2013.10.027
   Yagublu V, 2011, ANTICANCER RES, V31, P2693
   Yoshihara E, 2014, FRONT IMMUNOL, V4, DOI 10.3389/fimmu.2013.00514
   Zhou F, 2013, CNS NEUROSCI THER, V19, P204, DOI 10.1111/cns.12051
NR 20
TC 11
Z9 12
U1 0
U2 16
PU SPRINGER WIEN
PI WIEN
PA SACHSENPLATZ 4-6, PO BOX 89, A-1201 WIEN, AUSTRIA
SN 0001-6268
EI 0942-0940
J9 ACTA NEUROCHIR
JI Acta Neurochir.
PD MAY
PY 2015
VL 157
IS 5
BP 793
EP 800
DI 10.1007/s00701-015-2390-z
PG 8
WC Clinical Neurology; Surgery
WE Science Citation Index Expanded (SCI-EXPANDED)
SC Neurosciences & Neurology; Surgery
GA CF8NG
UT WOS:000352817800009
PM 25782582
DA 2023-08-27
ER

PT J
AU Nitta, N
   Shiino, A
   Ishida, M
   Okabe, H
   Nozaki, K
AF Nitta, Naoki
   Shiino, Akihiko
   Ishida, Mitsuaki
   Okabe, Hidetoshi
   Nozaki, Kazuhiko
TI Tentorial Schwannoma in a 64-Year-Old Female-Case Report
SO NEUROLOGIA MEDICO-CHIRURGICA
LA English
DT Article
DE schwannoma; tentorium; tentorial nerve; subtemporal approach;
   supratentorial schwannoma
ID OF-THE-LITERATURE; UNUSUAL LOCATION; MENINGIOMA; MIMICKING
AB A 64-year-old woman presented with the history of transient global amnesia. Magnetic resonance imaging with contrast medium showed a lobulated heterogeneously enhanced cystic lesion attached to the superior surface of the right tentorium, indenting the right temporal lobe laterally and midbrain medially. A small part of the lesion was located under the right tentorium and did not involve the right trigeminal nerve. The lesion was subtotally resected via the subtemporal approach and did not affect the trochlear and trigeminal nerves. Histological examination showed that the lesion was schwannoma. Intracranial schwannomas usually arise from the cranial nerves. The present case of tentorial schwannoma not associated with the cranial nerves is extremely rare. Schwannoma should be included in the differential diagnosis of tumors arising from the tentorium.
C1 [Nitta, Naoki; Shiino, Akihiko; Nozaki, Kazuhiko] Shiga Univ Med Sci, Dept Neurosurg, Shiga 5202192, Japan.
   [Ishida, Mitsuaki; Okabe, Hidetoshi] Shiga Univ Med Sci, Dept Clin Lab Med, Shiga 5202192, Japan.
C3 Shiga University of Medical Science; Shiga University of Medical Science
RP Nitta, N (通讯作者)，Shiga Univ Med Sci, Dept Neurosurg, Seta Tsukinowa Cho, Shiga 5202192, Japan.
EM nnitta@belle.shiga-med.ac.jp
CR Anton T, 2006, J NEURO-ONCOL, V76, P307, DOI 10.1007/s11060-005-7286-y
   BIGNER D, 1998, RUSSEL RUBINSTEINS P, V2, P141
   Calisaneller T, 2008, TURK NEUROSURG, V18, P316
   Chung KHC, 2007, J CLIN NEUROSCI, V14, P797, DOI 10.1016/j.jocn.2006.05.008
   Du R, 2003, PEDIATR NEUROSURG, V38, P167, DOI 10.1159/000069094
   FEIGIN I, 1971, J NEUROPATH EXP NEUR, V30, P603, DOI 10.1097/00005072-197110000-00005
   FEINDEL W, 1960, NEUROLOGY, V10, P555, DOI 10.1212/WNL.10.6.555
   FLICKINGER FW, 1988, J COMPUT ASSIST TOMO, V12, P485, DOI 10.1097/00004728-198805010-00025
   Jabbour P, 2002, PEDIATR NEUROSURG, V36, P153, DOI 10.1159/000048371
   Oikawa A, 2002, NEUROSURGERY, V50, P1352, DOI 10.1097/00006123-200206000-00028
   Ozawa N, 2003, BRIT J RADIOL, V76, P421, DOI 10.1259/bjr/20106153
   Penfield W, 1940, ARCH NEURO PSYCHIATR, V44, P43, DOI 10.1001/archneurpsyc.1940.02280070051003
   Yasargil MG, 1996, MICRONEUROSURGERY B, VIVB, P134
NR 13
TC 3
Z9 3
U1 0
U2 1
PU JAPAN NEUROSURGICAL SOC
PI TOKYO
PA 7-3-1 HONGO BUNKYO-KU, TOKYO, 113-8655, JAPAN
SN 0470-8105
J9 NEUROL MED-CHIR
JI Neurol. Med.-Chir.
PD MAR
PY 2011
VL 51
IS 3
BP 239
EP 243
DI 10.2176/nmc.51.239
PG 5
WC Clinical Neurology; Surgery
WE Science Citation Index Expanded (SCI-EXPANDED)
SC Neurosciences & Neurology; Surgery
GA 741QX
UT WOS:000288880200014
PM 21441745
OA gold
DA 2023-08-27
ER

PT J
AU Broggi, S
   Calandrino, R
   Fiorino, C
   Longobardi, B
AF Broggi, S
   Calandrino, R
   Fiorino, C
   Longobardi, B
TI Radiobiological considerations in stereotactic radiosurgery with the
   Gamma Knife in the treatment of malignancies of the brain
SO PHYSICA MEDICA
LA English
DT Article; Proceedings Paper
CT Annual Meeting of the Italian-Assocation-of-Medicine-Physics
CY OCT, 1999
CL COMO, ITALY
SP Italian Assoc Med Phys
ID SKULL BASE TUMORS; RADIOTHERAPY; REIRRADIATION; METASTASES
AB Stereotactic radiosurgery for the treatment of malignancies of the brain can raise difficult radiobiological questions. Radiosurgery is often,used to treat malignant brain tumours that have recurred after a course of conventional external beam radiotherapy. In these cases it is necessary to know the capacity for long-term recovery of radiation-induced damage to surrounding normal tissues in order to define the levels of tolerance doses for critical structures in the brain during a retreatment.
   The second question is about the toxicity and the tolerance of normal tissues when larger volumes (with diameter 3-5 cm) are treated with single high-dose radiotherapy. Larger tumours (correlated to the number of cells) require higher doses which may raise the dose to clonogenic normal tissues up to tolerance (necrosis). The Gamma Knife can only deliver a small number of fractions; for example the total dose is delivered in 2 fractions separated by between 24 and 36 hours; it is difficult, in fact, to prolong the time when the patient has the stereotactic frame fixed on the head. On the basis of the knowledge about the repair kinetics of sublethal lesions in the CNS cells, we investigate in this paper the effectiveness of these fractionated regimens to reduce the radiation toxicity to critical structures without decreasing the local tumour control. The treatment outcome strictly depends on the irradiated tissues (brainstem, cranial nerves) and on the normal-tissue volume included in the high-dose treatment region. The results of different studies are reported here.
C1 Hosp San Raffaele, Serv Fis Sanitaria, I-20132 Milan, Italy.
C3 Vita-Salute San Raffaele University; IRCCS Ospedale San Raffaele
OI Fiorino, Claudio/0000-0002-0013-8494
CR ANG KK, 1993, INT J RADIAT ONCOL, V25, P459, DOI 10.1016/0360-3016(93)90067-6
   FLICKINGER JC, 1994, INT J RADIAT ONCOL, V28, P797, DOI 10.1016/0360-3016(94)90098-1
   HALL EJ, 1993, INT J RADIAT ONCOL, V25, P381, DOI 10.1016/0360-3016(93)90367-5
   LARSON DA, 1993, INT J RADIAT ONCOL, V25, P557, DOI 10.1016/0360-3016(93)90080-F
   Lo YC, 1996, INT J RADIAT ONCOL, V34, P1113, DOI 10.1016/0360-3016(95)02179-5
   Miller RC, 1997, INT J RADIAT ONCOL, V39, P977, DOI 10.1016/S0360-3016(97)00377-5
   Shaw E, 1996, INT J RADIAT ONCOL, V34, P647, DOI 10.1016/0360-3016(95)02106-X
   SIMONOVA G, 1995, RADIOTHER ONCOL, V37, P108, DOI 10.1016/0167-8140(95)01632-Q
   Sneed PK, 1999, INT J RADIAT ONCOL, V43, P549, DOI 10.1016/S0360-3016(98)00447-7
   Tokuuye K, 1998, INT J RADIAT ONCOL, V40, P1151, DOI 10.1016/S0360-3016(97)00954-1
NR 10
TC 0
Z9 0
U1 0
U2 2
PU ISTITUTI EDITORIALI E POLGRAFICI INTERNAZIONALI
PI PISA
PA CASELLA POSTALE N 1, SUCCURSALE N 8, 56123 PISA, ITALY
SN 1120-1797
J9 PHYS MEDICA
JI Phys. Medica
PY 2001
VL 17
SU 2
BP 124
EP 125
PG 2
WC Radiology, Nuclear Medicine & Medical Imaging
WE Conference Proceedings Citation Index - Science (CPCI-S); Science Citation Index Expanded (SCI-EXPANDED)
SC Radiology, Nuclear Medicine & Medical Imaging
GA 480LG
UT WOS:000171462400016
DA 2023-08-27
ER

PT J
AU Sanchez-Pernaute, R
   Studer, L
   Bankiewicz, KS
   Major, EO
   McKay, RDG
AF Sanchez-Pernaute, R
   Studer, L
   Bankiewicz, KS
   Major, EO
   McKay, RDG
TI In vitro generation and transplantation of precursor-derived human
   dopamine neurons
SO JOURNAL OF NEUROSCIENCE RESEARCH
LA English
DT Article
DE Parkinson disease; 6-hydroxydopamine; stem cells; neural
   transplantation; dopamine; human
ID MICROTUBULE-ASSOCIATED PROTEIN; NEURAL PROGENITOR CELLS; RAT;
   DIFFERENTIATION; FETAL; CALRETININ; DOUBLECORTIN; PARVALBUMIN;
   MIGRATION; NEOCORTEX
AB The use of in vitro expanded human CNS precursors has the potential to overcome some of the ethical, logistic and technical problems of fetal tissue transplantation in Parkinson disease. Cultured rat mesencephalic precursors proliferate in response to bFGF and upon mitogen withdrawal, differentiate into functional dopamine neurons that alleviate motor symptoms in Parkinsonian rats (Studer et al. [1998] Nat. Neurosci. 1:290-295). The successful clinical application of CNS precursor technology in Parkinson disease will depend on the efficient in vitro generation of human dopaminergic neurons. We demonstrate that human dopamine neurons can be generated from both midbrain and cortical precursors. Transplantation of midbrain precursor-derived dopamine neurons into Parkinsonian rats resulted in grafts rich in tyrosine hydroxylase positive neurons 6 weeks after transplantation. No surviving tyrosine hydroxylase positive neurons could be detected when dopamine neurons derived from cortical precursors were grafted. Our data demonstrate in vitro derivation of human dopamine neurons from expanded CNS precursors and encourage further studies that systematically address in vivo function and clinical potential. (C) 2001 Wiley-Liss, Inc.
C1 Lab Stem Cell & Tumor Biol Neurosurg & Cellular B, New York, NY USA.
   NINDS, Lab Mol Med & Neurosci, NIH, Bethesda, MD USA.
   NINDS, Mol Biol Lab, NIH, Bethesda, MD 20892 USA.
C3 National Institutes of Health (NIH) - USA; NIH National Institute of
   Neurological Disorders & Stroke (NINDS); National Institutes of Health
   (NIH) - USA; NIH National Institute of Neurological Disorders & Stroke
   (NINDS)
RP Studer, L (通讯作者)，Mem Sloan Kettering Canc Ctr, Lab Stem Cell & Tumor Biol, 1275 York Ave,Box 256, New York, NY 10021 USA.
EM studerl@mskcc.org
RI Sanchez-Pernaute, Rosario/AAZ-9566-2021; Sanchez-Pernaute,
   Rosario/ABD-8661-2021; Studer, Lorenz/ABH-1491-2021
OI Sanchez-Pernaute, Rosario/0000-0003-1144-9025; Studer,
   Lorenz/0000-0003-0741-7987
CR BRUNDIN P, 1988, EXP BRAIN RES, V70, P192
   Evtouchenko L, 1996, CELL TRANSPLANT, V5, P453, DOI 10.1016/0963-6897(96)00079-6
   FONSECA M, 1995, J COMP NEUROL, V361, P177, DOI 10.1002/cne.903610114
   Francis F, 1999, NEURON, V23, P247, DOI 10.1016/S0896-6273(00)80777-1
   Fricker RA, 1999, J NEUROSCI, V19, P5990, DOI 10.1523/JNEUROSCI.19-14-05990.1999
   GERFEN CR, 1987, J NEUROSCI, V7, P3935
   Gleeson JG, 1999, NEURON, V23, P257, DOI 10.1016/S0896-6273(00)80778-3
   GUNDERSEN HJG, 1988, APMIS, V96, P379, DOI 10.1111/j.1699-0463.1988.tb05320.x
   Hof PR, 1999, J CHEM NEUROANAT, V16, P77, DOI 10.1016/S0891-0618(98)00065-9
   Hu HY, 1996, NEURON, V16, P735, DOI 10.1016/S0896-6273(00)80094-X
   Hynes M, 1999, CURR OPIN NEUROBIOL, V9, P26, DOI 10.1016/S0959-4388(99)80004-X
   Isacson O, 1997, NAT MED, V3, P964, DOI 10.1038/nm0997-964
   Johe KK, 1996, GENE DEV, V10, P3129, DOI 10.1101/gad.10.24.3129
   Kawasaki H, 2000, NEURON, V28, P31, DOI 10.1016/S0896-6273(00)00083-0
   Lee SH, 2000, NAT BIOTECHNOL, V18, P675, DOI 10.1038/76536
   MCRITCHIE DA, 1995, NEUROTRANSMITTERS HU, P115
   PAXINOS G, 2000, RAT BRAIN STEREOTACT
   Piccini P, 1999, NAT NEUROSCI, V2, P1137, DOI 10.1038/16060
   ROUSSELOT P, 1995, J COMP NEUROL, V351, P51, DOI 10.1002/cne.903510106
   Schumacher JM, 2000, NEUROLOGY, V54, P1042, DOI 10.1212/WNL.54.5.1042
   Sinclair SR, 1999, EUR J NEUROSCI, V11, P4341, DOI 10.1046/j.1460-9568.1999.00867.x
   Studer L, 1996, BRAIN RES BULL, V41, P143, DOI 10.1016/S0361-9230(96)00114-1
   Studer L, 1998, NAT NEUROSCI, V1, P290, DOI 10.1038/1105
   Svendsen CN, 1996, EXP NEUROL, V137, P376, DOI 10.1006/exnr.1996.0039
   Winkler C, 1998, MOL CELL NEUROSCI, V11, P99, DOI 10.1006/mcne.1998.0674
   Yan J, 2001, J NEUROCHEM, V76, P307, DOI 10.1046/j.1471-4159.2001.00073.x
   YAN YH, 1995, J NEUROCYTOL, V24, P825, DOI 10.1007/BF01179982
NR 27
TC 115
Z9 126
U1 0
U2 5
PU WILEY
PI HOBOKEN
PA 111 RIVER ST, HOBOKEN 07030-5774, NJ USA
SN 0360-4012
EI 1097-4547
J9 J NEUROSCI RES
JI J. Neurosci. Res.
PD AUG 15
PY 2001
VL 65
IS 4
BP 284
EP 288
DI 10.1002/jnr.1152
PG 5
WC Neurosciences
WE Science Citation Index Expanded (SCI-EXPANDED)
SC Neurosciences & Neurology
GA 459EF
UT WOS:000170237500002
PM 11494363
DA 2023-08-27
ER

PT J
AU PIERCEALL, WE
   REALE, MA
   CANDIA, AF
   WRIGHT, CVE
   CHO, KR
   FEARON, ER
AF PIERCEALL, WE
   REALE, MA
   CANDIA, AF
   WRIGHT, CVE
   CHO, KR
   FEARON, ER
TI EXPRESSION OF A HOMOLOG OF THE DELETED IN COLORECTAL-CANCER (DCC) GENE
   IN THE NERVOUS-SYSTEM OF DEVELOPING XENOPUS EMBRYOS
SO DEVELOPMENTAL BIOLOGY
LA English
DT Article
ID TUMOR-SUPPRESSOR GENE; CELL-ADHESION MOLECULE; FREQUENT LOSS; N-CAM;
   DNA; LAEVIS; CARCINOMAS; RNA; P53; HETEROZYGOSITY
AB The deleted in colorectal cancer (DCC) gene has been identified as a candidate tumor suppressor gene on the basis of frequent allelic loss and decreased or absent gene expression in several human cancer types, as well as somatic mutations in the gene in colorectal tumors. We have identified a Xenopus DCC homologue (XDCC alpha) predicted to encode a protein of 1427 amino acids and have characterized XDCC expression in developing embryos and adult tissues. The predicted amino acid sequences of XDCC alpha and human DCC are greater than 80% identical; each has four immunoglobulin-like domains, six fibronectin type III domains, and a cytoplasmic domain of about 325 amino acids. While RNase protection assays and immunoblotting studies failed to detect XDCC alpha expression in embryos prior to developmental stage 15, XDCC alpha expression was present in embryos from stages 19 to 46. Whole mount in situ hybridization studies localized XDCC alpha expression to developing forebrain, midbrain, and hindbrain regions. DCC expression was inhibited by treatments that altered the development of mature neural structures; specifically, uv-ventralized embryos and exogastrulae had reduced DCC expression. These results indicate that XDCC alpha is developmentally regulated and expressed as a consequence of neural induction. Moreover, unlike some well-characterized tumor suppressor genes, such as the p53 and retinoblastoma genes, that are not differentially expressed in developing Xenopus embryos, the DCC gene may have a specific role in the morphogenesis of the brain and perhaps other tissues and organs. (C) 1994 Academic Press, Inc.
C1 YALE UNIV,SCH MED,DEPT PATHOL,MOLEC ONCOL & DEV PROGRAM,NEW HAVEN,CT 06536.
   YALE UNIV,SCH MED,DEPT MED,MOLEC ONCOL & DEV PROGRAM,NEW HAVEN,CT 06536.
   VANDERBILT UNIV,SCH MED,DEPT CELL BIOL,NASHVILLE,TN 37232.
   JOHNS HOPKINS UNIV,SCH MED,DEPT PATHOL,BALTIMORE,MD 21218.
   JOHNS HOPKINS UNIV,SCH MED,DEPT ONCOL,BALTIMORE,MD 21218.
C3 Yale University; Yale University; Vanderbilt University; Johns Hopkins
   University; Johns Hopkins University
OI Cho, Kathleen/0000-0003-0500-9998
CR BRUMBAUGH JA, 1988, P NATL ACAD SCI USA, V85, P5610, DOI 10.1073/pnas.85.15.5610
   CHO KR, 1994, GENOMICS, V19, P525, DOI 10.1006/geno.1994.1102
   CHOMCZYNSKI P, 1987, ANAL BIOCHEM, V162, P156, DOI 10.1016/0003-2697(87)90021-2
   DESTREE OHJ, 1992, DEV BIOL, V153, P141, DOI 10.1016/0012-1606(92)90098-2
   DETRICK RJ, 1990, NEURON, V4, P493, DOI 10.1016/0896-6273(90)90108-R
   DEVILEE P, 1991, ONCOGENE, V6, P311
   FEARON ER, 1990, SCIENCE, V247, P49, DOI 10.1126/science.2294591
   GAO X, 1993, CANCER RES, V53, P2723
   HARLAND RM, 1991, METHOD CELL BIOL, V36, P685
   Harlow E., 1988, ANTIBODIES LABORATOR
   HARTENSTEIN V, 1989, NEURON, V3, P399, DOI 10.1016/0896-6273(89)90200-6
   HEDRICK L, 1992, COLD SPRING HARB SYM, V57, P345, DOI 10.1101/SQB.1992.057.01.039
   HEDRICK L, 1994, GENE DEV, V8, P1174, DOI 10.1101/gad.8.10.1174
   HOHNE MW, 1992, CANCER RES, V52, P2616
   Holtfreter J., 1955, ANAL DEV, P230
   IMAMURA T, 1992, INT J CANCER, V51, P47, DOI 10.1002/ijc.2910510110
   JACOBSON M, 1986, DEV BIOL, V116, P524, DOI 10.1016/0012-1606(86)90153-3
   KAO KR, 1988, DEV BIOL, V127, P64, DOI 10.1016/0012-1606(88)90189-3
   KINTNER C, 1992, COLD SPRING HARB SYM, V57, P335, DOI 10.1101/SQB.1992.057.01.038
   KINTNER C, 1988, NEURON, V1, P545, DOI 10.1016/0896-6273(88)90104-3
   KINTNER CR, 1987, DEVELOPMENT, V99, P311
   KLINGELHUTZ AJ, 1993, ONCOGENE, V8, P95
   KRAFT R, 1988, BIOTECHNIQUES, V6, P544
   LAWLOR KG, 1992, CELL GROWTH DIFFER, V3, P609
   LEVI G, 1987, J CELL BIOL, V105, P2359, DOI 10.1083/jcb.105.5.2359
   Nieuwkoop P. D., 1956, NORMAL TABLE XENOPUS
   PIERCEALL WE, 1994, J CELL BIOL, V124, P1017, DOI 10.1083/jcb.124.6.1017
   PORFIRI E, 1993, BLOOD, V81, P2696
   PROBER JM, 1987, SCIENCE, V238, P336, DOI 10.1126/science.2443975
   REALE MA, 1994, CANCER RES, V54, P4493
   SANGER F, 1977, P NATL ACAD SCI USA, V74, P5463, DOI 10.1073/pnas.74.12.5463
   SCHECK AC, 1993, CANCER RES, V53, P5605
   SMITH JC, 1994, CELL, V76, P193, DOI 10.1016/0092-8674(94)90325-5
   SOUSSI T, 1987, ONCOGENE, V1, P71
   SOUSSI T, 1990, ONCOGENE, V5, P945
   STUBER D, 1990, IMMUNOLOGICAL METHOD, V4, P121
   TABOR S, 1987, P NATL ACAD SCI USA, V84, P4767, DOI 10.1073/pnas.84.14.4767
   TCHANG F, 1993, DEV BIOL, V159, P163, DOI 10.1006/dbio.1993.1230
   THOMPSON AM, 1993, BRIT J CANCER, V68, P64, DOI 10.1038/bjc.1993.287
   UCHINO S, 1992, CANCER RES, V52, P3099
   VOGELSTEIN B, 1987, CANCER RES, V47, P4806
   WU SQ, 1991, CANCER RES, V51, P3323
   YAMADA T, 1991, CELL, V64, P635, DOI 10.1016/0092-8674(91)90247-V
NR 43
TC 43
Z9 44
U1 0
U2 0
PU ACADEMIC PRESS INC JNL-COMP SUBSCRIPTIONS
PI SAN DIEGO
PA 525B STREET, SUITE 1900, SAN DIEGO, CA 92101-4495
SN 0012-1606
J9 DEV BIOL
JI Dev. Biol.
PD DEC
PY 1994
VL 166
IS 2
BP 654
EP 665
DI 10.1006/dbio.1994.1345
PG 12
WC Developmental Biology
WE Science Citation Index Expanded (SCI-EXPANDED)
SC Developmental Biology
GA QA707
UT WOS:A1994QA70700024
PM 7813784
OA hybrid
DA 2023-08-27
ER

PT J
AU NADOL, JB
   CHIONG, CM
   OJEMANN, RG
   MCKENNA, MJ
   MARTUZA, RL
   MONTGOMERY, WW
   LEVINE, RA
   RONNER, SF
   GLYNN, RJ
AF NADOL, JB
   CHIONG, CM
   OJEMANN, RG
   MCKENNA, MJ
   MARTUZA, RL
   MONTGOMERY, WW
   LEVINE, RA
   RONNER, SF
   GLYNN, RJ
TI PRESERVATION OF HEARING AND FACIAL-NERVE FUNCTION IN RESECTION OF
   ACOUSTIC NEUROMA
SO LARYNGOSCOPE
LA English
DT Article
ID AUDITORY EVOKED-POTENTIALS; TUMOR SURGERY; REMOVAL; ANGLE; SCHWANNOMAS
AB The surgical results in 78 recent cases of total removal of unilateral acoustic neuroma in which an attempt was made to preserve cochlear function have been added to the authors' previous series of 66 cases to evaluate the factors influencing the ability to preserve useful hearing. Useful hearing was defined by speech reception threshold no poorer than 70 dB and a discrimination score of at least 15%. Analysis using a logistic regression model showed that certain pre-operative clinical parameters such as tumor size, speech discrimination score, and gender were significantly correlated with hearing outcome. Favorable outcome was significantly correlated with smaller tumor size, higher preoperative speech discrimination score, and male sex. From this data, an explicit formula was devised for predicting hearing outcome for an individual patient. In four cases with useful hearing preserved, there was improvement of greater than 15 percentage points in speech discrimination scores.
   While preoperative auditory brainstem responses were not predictive of hearing preservation, monitoring of intraoperative auditory evoked potentials was predictive of hearing outcome in selected cases. Specifically, when wave V was unchanged at the end of the operation, even if it may have been transiently lost during surgery, useful hearing was invariably preserved.
C1 HARVARD UNIV,SCH MED,DEPT MED,BOSTON,MA 02115.
   EATON PEABODY LAB AUDITORY PHYSIOL,BOSTON,MA.
   HARVARD UNIV,SCH MED,DEPT OTOL & LARYNGOL,BOSTON,MA 02114.
   HARVARD UNIV,SCH MED,NEUROSURG SERV,BOSTON,MA 02115.
   MASSACHUSETTS GEN HOSP,BOSTON,MA 02114.
   MASSACHUSETTS EYE & EAR INFIRM,BOSTON,MA 02114.
   HARVARD UNIV,MASSACHUSETTS GEN HOSP,SCH MED,DEPT NEUROL,BOSTON,MA 02114.
   BRIGHAM & WOMENS HOSP,BOSTON,MA 02115.
C3 Harvard University; Harvard Medical School; Harvard University; Harvard
   Medical School; Harvard University; Harvard Medical School; Harvard
   University; Massachusetts General Hospital; Harvard University;
   Massachusetts Eye & Ear Infirmary; Harvard University; Harvard Medical
   School; Massachusetts General Hospital; Harvard University; Brigham &
   Women's Hospital
CR [Anonymous], 1989, ANAL BINARY DATA
   BARRS DM, 1985, ARCH OTOLARYNGOL, V111, P17
   ECKERMEIER L, 1979, ARCH OHREN NASEN KEH, V222, P1, DOI 10.1007/BF00456332
   GLASSCOCK ME, 1979, LARYNGOSCOPE, V89, P1021
   HOUSE JW, 1985, OTOLARYNG HEAD NECK, V93, P146, DOI 10.1177/019459988509300202
   JOSEY AF, 1988, ANN OTO RHINOL LARYN, V97, P626, DOI 10.1177/000348948809700609
   KASANTIKUL V, 1981, SURG NEUROL, V15, P105, DOI 10.1016/0090-3019(81)90023-9
   KASANTIKUL V, 1980, J NEUROSURG, V52, P28, DOI 10.3171/jns.1980.52.1.0028
   KEEFER DA, 1973, P SOC EXP BIOL MED, V143, P414
   KEMINK JL, 1990, LARYNGOSCOPE, V100, P597
   KOOS WT, 1988, ACTA NEUROCHIR, V92, P55, DOI 10.1007/BF01401974
   KVETON JF, 1990, LARYNGOSCOPE, V100, P473
   LEVINE RA, 1984, ANN OTO RHINOL LARYN, V93, P116, DOI 10.1177/000348948409300203
   LEVINE RA, 1991, INTRAOPERATIVE NEURO
   MARTUZA RL, 1981, NEUROSURGERY, V9, P665, DOI 10.1227/00006123-198112000-00009
   NADOL JB, 1987, LARYNGOSCOPE, V97, P1287, DOI 10.1288/00005537-198711000-00007
   OJEMANN RG, 1984, J NEUROSURG, V61, P938, DOI 10.3171/jns.1984.61.5.0938
   Ojemann RG, 1990, NEUROSURGERY, V3, P3316
   SEKIYA T, 1987, J NEUROSURG, V67, P244, DOI 10.3171/jns.1987.67.2.0244
   STANTON SG, 1989, EAR HEARING, V10, P23
   STUMPF WE, 1977, EXCERPTA MED INT C S, V402, P18
   TELIAN SA, 1988, ARCH OTOLARYNGOL, V114, P85
   TELIAN SA, 1989, LARYNGOSCOPE, V99, P10
   VANPELT FA, IN PRESSR ANN OTOL R
NR 24
TC 171
Z9 174
U1 0
U2 0
PU LIPPINCOTT-RAVEN PUBL
PI PHILADELPHIA
PA 227 EAST WASHINGTON SQ, PHILADELPHIA, PA 19106
SN 0023-852X
J9 LARYNGOSCOPE
JI Laryngoscope
PD OCT
PY 1992
VL 102
IS 10
BP 1153
EP 1158
DI 10.1288/00005537-199210000-00010
PG 6
WC Medicine, Research & Experimental; Otorhinolaryngology
WE Science Citation Index Expanded (SCI-EXPANDED)
SC Research & Experimental Medicine; Otorhinolaryngology
GA JT185
UT WOS:A1992JT18500010
PM 1405966
DA 2023-08-27
ER

PT J
AU Tischler, AS
AF Tischler, Arthur S.
TI Pheochromocytoma and extra-adrenal paraganglioma - Updates
SO ARCHIVES OF PATHOLOGY & LABORATORY MEDICINE
LA English
DT Article
ID ENDOCRINE NEOPLASIA TYPE-2; HIPPEL-LINDAU-SYNDROME; NEUROENDOCRINE
   CELLS; MALIGNANT PHEOCHROMOCYTOMAS; SPORADIC PHEOCHROMOCYTOMAS; ADRENAL
   PHEOCHROMOCYTOMAS; CLINICAL PRESENTATIONS; SURGICAL-PATHOLOGY; ANTIGEN
   RETRIEVAL; CHROMOGRANIN-B
AB Context-Advances in genetics and gene expression profiling have led to new ways of thinking about the pathobiology of pheochromocytoma and extra-adrenal paraganglioma. These developments are concurrent with the publication and dissemination of the 2004 World Health Organization bluebook on pathology and genetics of endocrine tumors.
   Objective.-To summarize new information required by pathologists for effective participation in patient management and research.
   Data Sources.-Literature review and primary material from Tufts Medical Center.
   Conclusions.-The World Health Organization reserves the term pheochromocytoma for tumors arising from chromaffin cells in the adrenal medulla. Closely related tumors in extra-adrenal sympathetic and parasympathetic paraganglia are classified as extra-adrenal paragangliomas. A pheochromocytoma is an intra-adrenal sympathetic paraganglioma. Although arbitrary, this nomenclature emphasizes important distinctive properties of intra-adrenal tumors, including an often adrenergic phenotype, relatively low rate of malignancy, and predilection to occur in particular hereditary syndromes. Malignancy is defined by presence of metastases not local invasion. Occult germline mutations characteristic of familial syndromes are now found in more than 20% of patients with apparently sporadic tumors, bringing the percentage of tumors with a known genetic basis close to 30%. In addition, tumor location and risk of malignancy vary with the underlying genetic defect. The "10 percent rule" for pheochromocytoma/paraganglioma-10% familial, 10% malignant, 10% extra-adrenal-is therefore no longer tenable. Current roles of pathology are limited to diagnosing primary or metastatic tumors and identifying features suggestive of malignant potential or hereditary disease. Future roles may involve more definitive assessment of malignancy, genotype-phenotype correlation, and identification of targets for therapy.
C1 [Tischler, Arthur S.] Tufts Univ New England Med Ctr, Dept Pathol, Boston, MA USA.
C3 Tufts Medical Center
RP Tischler, AS (通讯作者)，Tufts Med Ctr, Dept Pathol, 750 Washington St, Boston, MA 02111 USA.
EM atischler@tufts-nemc.org
OI Tischler, Arthur/0000-0002-9726-5739
CR Amar L, 2007, J CLIN ENDOCR METAB, V92, P3822, DOI 10.1210/jc.2007-0709
   [Anonymous], 2004, WHO CLASSIFICATION T
   Astuti D, 2004, BRIT J CANCER, V91, P1835, DOI 10.1038/sj.bjc.6602202
   August C, 2004, MODERN PATHOL, V17, P1119, DOI 10.1038/modpathol.3800160
   Bausch B, 2007, J CLIN ENDOCR METAB, V92, P2784, DOI 10.1210/jc.2006-2833
   Baysal BE, 2004, AM J MED GENET C, V129C, P85, DOI 10.1002/ajmg.c.30018
   Baysal BE, 2006, ENDOCR PATHOL, V17, P203, DOI 10.1385/EP:17:3:203
   Benn DE, 2007, NAT CLIN PRACT ENDOC, V3, P377, DOI 10.1038/ncpendmet0498
   Braun S, 2005, ANTICANCER RES, V25, P2809
   Brouwers FM, 2007, ENDOCR-RELAT CANCER, V14, P463, DOI 10.1677/ERC-06-0038
   Bryant J, 2003, J NATL CANCER I, V95, P1196, DOI 10.1093/jnci/djg024
   Dahia PLM, 2005, PLOS GENET, V1, P72, DOI 10.1371/journal.pgen.0010008
   Dahia PLM, 2005, CANCER RES, V65, P9651, DOI 10.1158/0008-5472.CAN-05-1427
   Dannenberg H, 2003, ENDOCR PATHOL, V14, P329, DOI 10.1385/EP:14:4:329
   DEANGELIS LM, 1987, NEUROLOGY, V37, P129, DOI 10.1212/WNL.37.1.129
   Dymock BW, 2005, J MED CHEM, V48, P4212, DOI 10.1021/jm050355z
   Eisenhofer G, 2004, ENDOCR-RELAT CANCER, V11, P423, DOI 10.1677/erc.1.00829
   Eisenhofer G, 2004, ENDOCR-RELAT CANCER, V11, P897, DOI 10.1677/erc.1.00838
   Eisenhofer G, 2003, ENDOCR PATHOL, V14, P193, DOI 10.1385/EP:14:3:193
   Ercolino T, 2008, CLIN ENDOCRINOL, V68, P762, DOI 10.1111/j.1365-2265.2007.03131.x
   Feldman SA, 2003, ENDOCR PATHOL, V14, P3, DOI 10.1385/EP:14:1:3
   FULLER CE, 1991, HISTOPATHOLOGY, V19, P1
   GRIFFITHS DFR, 1987, Q J MED, V64, P769
   KARSNER H, 1950, TUMORS ADRENAL
   Kimura N, 2005, ENDOCR PATHOL, V16, P23, DOI 10.1385/EP:16:1:023
   Koch CA, 2002, ENDOCR PATHOL, V13, P17, DOI 10.1385/EP:13:1:17
   Korpershoek E, 2007, ENDOCR-RELAT CANCER, V14, P453, DOI 10.1677/ERC-06-0044
   Lack EE, 1999, VIRCHOWS ARCH, V435, P87, DOI 10.1007/s004280050403
   Lack EE, 2003, HUM PATHOL, V34, P112, DOI 10.1053/hupa.2003.13
   Lee S, 2005, CANCER CELL, V8, P155, DOI 10.1016/j.ccr.2005.06.015
   LINNOILA RI, 1990, HUM PATHOL, V21, P1168
   Liu Tong-Hua, 2004, Zhonghua Bing Li Xue Za Zhi, V33, P198
   LLOYD RV, 1986, AM J PATHOL, V125, P45
   Neumann HPH, 2002, NEW ENGL J MED, V346, P1459, DOI 10.1056/NEJMoa020152
   Pacak K, 2007, NAT CLIN PRACT ENDOC, V3, P92, DOI 10.1038/ncpendmet0396
   Peczkowska M, 2008, NAT CLIN PRACT ENDOC, V4, P111, DOI 10.1038/ncpendmet0726
   Portela-Gomes GM, 2004, APMIS, V112, P663, DOI 10.1111/j.1600-0463.2004.t01-1-apm1121003.x
   Scholz T, 2007, J CLIN ENDOCR METAB, V92, P1217, DOI 10.1210/jc.2006-1544
   Sinkre PA, 2001, AM J SURG PATHOL, V25, P1334, DOI 10.1097/00000478-200110000-00017
   Srivastava A, 2004, ENDOCR PATHOL, V15, P175, DOI 10.1385/EP:15:2:175
   Thompson LDR, 2002, AM J SURG PATHOL, V26, P551, DOI 10.1097/00000478-200205000-00002
   Timmers HJLM, 2007, J CLIN ENDOCR METAB, V92, P779, DOI 10.1210/jc.2006.2315
   Tischler AS, 2007, ENDOCR PATHOL, V17, P321, DOI 10.1007/s12022-006-0003-3
   Tischler AS, 1998, CELL TISSUE RES, V293, P563, DOI 10.1007/s004410051148
   WILSON BS, 1984, AM J PATHOL, V115, P458
NR 45
TC 153
Z9 156
U1 0
U2 10
PU COLL AMER PATHOLOGISTS
PI NORTHFIELD
PA C/O KIMBERLY GACKI, 325 WAUKEGAN RD, NORTHFIELD, IL 60093-2750 USA
SN 0003-9985
EI 1543-2165
J9 ARCH PATHOL LAB MED
JI Arch. Pathol. Lab. Med.
PD SEP
PY 2008
VL 132
IS 8
BP 1272
EP 1284
PG 13
WC Medical Laboratory Technology; Medicine, Research & Experimental;
   Pathology
WE Science Citation Index Expanded (SCI-EXPANDED)
SC Medical Laboratory Technology; Research & Experimental Medicine;
   Pathology
GA 335MC
UT WOS:000258293700010
PM 18684026
DA 2023-08-27
ER

PT J
AU Vezzalini, M
   Mombello, A
   Menestrina, F
   Mafficini, A
   Della Peruta, M
   van Niekerk, C
   Barbareschi, M
   Scarpa, A
   Sorio, C
AF Vezzalini, M.
   Mombello, A.
   Menestrina, F.
   Mafficini, A.
   Della Peruta, M.
   van Niekerk, C.
   Barbareschi, M.
   Scarpa, A.
   Sorio, C.
TI Expression of transmembrane protein tyrosine phosphatase gamma (PTP
   gamma) in normal and neoplastic human tissues
SO HISTOPATHOLOGY
LA English
DT Article
DE cancer; endocrine; immunohistochemistry; tumour suppressor gene;
   tyrosine phosphatase
ID BREAST-CANCER; LUNG-CANCER; GENE; CELLS; REGION
AB Aims To establish the conditions for protein tyrosine phosphatase gamma (PTP gamma) detection in paraffin tissues using two antibodies raised against its NH2- (anti-P4) and COOH-termini (gamma TL1); to analyse its expression in normal tissues and to perform an initial screening of neoplastic tissues.
   Methods and results Membranous and/or cytoplasmic PTP gamma expression was detected in the majority of epithelial cell types and in endocrine cells, with the highest expression in adrenal medulla, endocrine cells of the gastrointestinal tract and pancreatic islets. Both antibodies stained the thyroid follicular epithelium, but only anti-P4 antibody stained the colloid matrix, suggesting shedding/secretion of the PTP gamma extracellular domain. Marked loss of PTP gamma immunoreactivity was detected in subsets of ovarian (21%), breast (56%) and lung (80%) neoplasms. Conversely, cytoplasmic positivity was found in 37% of lymphomas, mainly of high-grade histotypes, while normal lymphocytes were negative. Brain tissue showed PTP gamma expression in a few neuronal and glial elements and PTP gamma was overexpressed in the majority of high-grade astrocytomas.
   Conclusions We have analysed PTP gamma expression in archival paraffin-embedded tissues for the first time, demonstrating particularly high expression in endocrine cells and both down- and up-regulation in neoplasia, the latter possibly reflecting the undifferentiated state of the neoplastic cells, suggesting a complex role for this phosphatase.
C1 Univ Verona, Dept Pathol, I-37100 Verona, Italy.
   Univ St Radboud, Med Ctr, Dept Epidemiol & Biostat, Nijmegen, Netherlands.
   Osped S Chiara, UO Anat Patol, Trento, Italy.
C3 University of Verona; Radboud University Nijmegen
RP Sorio, C (通讯作者)，Univ Verona, Dept Pathol, I-37100 Verona, Italy.
EM claudio.sorio@univr.it
RI della peruta, marco/H-8704-2016; scarpa, aldo/K-6832-2016; Mafficini,
   Andrea/AAK-8158-2020; Barbareschi, Mattia/AAF-2043-2020; Sorio,
   Claudio/F-2764-2018
OI scarpa, aldo/0000-0003-1678-739X; Mafficini, Andrea/0000-0002-7471-3121;
   Sorio, Claudio/0000-0003-2739-4014; Vezzalini,
   Marzia/0000-0002-5476-0844
CR BARNEA G, 1993, MOL CELL BIOL, V13, P1497, DOI 10.1128/MCB.13.3.1497
   Freiss G, 2004, CRIT REV ONCOL HEMAT, V52, P9, DOI 10.1016/j.critrevonc.2004.05.004
   Gee JM, 2005, ENDOCR-RELAT CANCER, V12, pS99, DOI 10.1677/erc.1.01005
   Kappert K, 2005, CARDIOVASC RES, V65, P587, DOI 10.1016/j.cardiores.2004.08.016
   LAFORGIA S, 1991, P NATL ACAD SCI USA, V88, P5036, DOI 10.1073/pnas.88.11.5036
   Lissandrini D, 2006, BLOOD, V108, P4223, DOI 10.1182/blood-2006-05-024257
   Liu SL, 2004, ONCOGENE, V23, P1256, DOI 10.1038/sj.onc.1207235
   Liu SL, 2002, ANTICANCER RES, V22, P3917
   Molina R, 2005, TUMOR BIOL, V26, P281, DOI 10.1159/000089260
   Pitterle DM, 1998, IN VIVO, V12, P643
   Shintani T, 2001, DEV NEUROSCI-BASEL, V23, P55, DOI 10.1159/000048696
   Sorio C, 1997, BLOOD, V90, P49
   SORIO C, 1995, CANCER RES, V55, P4855
   TSUKAMOTO T, 1992, CANCER RES, V52, P3506
   van Doorn R, 2005, J CLIN ONCOL, V23, P3886, DOI 10.1200/JCO.2005.11.353
   van Niekerk CC, 1999, CANCER LETT, V137, P61, DOI 10.1016/S0304-3835(98)00344-9
   Wang ZH, 2004, SCIENCE, V304, P1164, DOI 10.1126/science.1096096
   YOUNG ID, 1991, LAB INVEST, V64, P709
   Zheng J, 2000, ANTICANCER RES, V20, P11
NR 19
TC 27
Z9 27
U1 0
U2 2
PU BLACKWELL PUBLISHING
PI OXFORD
PA 9600 GARSINGTON RD, OXFORD OX4 2DQ, OXON, ENGLAND
SN 0309-0167
J9 HISTOPATHOLOGY
JI Histopathology
PD APR
PY 2007
VL 50
IS 5
BP 615
EP 628
DI 10.1111/j.1365-2559.2007.02661.x
PG 14
WC Cell Biology; Pathology
WE Science Citation Index Expanded (SCI-EXPANDED)
SC Cell Biology; Pathology
GA 150QC
UT WOS:000245230300011
PM 17394498
DA 2023-08-27
ER

PT J
AU Wernig, M
   Zhao, JP
   Pruszak, J
   Hedlund, E
   Fu, DD
   Soldner, F
   Broccoli, V
   Constantine-Paton, M
   Isacson, O
   Jaenisch, R
AF Wernig, Marius
   Zhao, Jian-Ping
   Pruszak, Jan
   Hedlund, Eva
   Fu, Dongdong
   Soldner, Frank
   Broccoli, Vania
   Constantine-Paton, Martha
   Isacson, Ole
   Jaenisch, Rudolf
TI Neurons derived from reprogrammed fibroblasts functionally integrate
   into the fetal brain and improve symptoms of rats with Parkinson's
   disease
SO PROCEEDINGS OF THE NATIONAL ACADEMY OF SCIENCES OF THE UNITED STATES OF
   AMERICA
LA English
DT Article
DE embryonic stem cells; epigenetic; induced pluripotent stem cells;
   reprogramming; cell transplantation
ID EMBRYONIC STEM-CELLS; DOPAMINERGIC-NEURONS; SUBSTANTIA-NIGRA; IN-VITRO;
   NUCLEAR TRANSPLANTATION; MIDBRAIN; THERAPY; MODEL; POPULATIONS;
   EXPRESSION
AB The long-term goal of nuclear transfer or alternative reprogramming approaches is to create patient-specific donor cells for transplantation therapy, avoiding immunorejection, a major complication in current transplantation medicine. It was recently shown that the four transcription factors Oct4, Sox2, KIf4 and c-Myc induce pluripotency in mouse fibroblasts. However, the therapeutic potential of induced pluripotent stem (iPS) cells for neural cell replacement strategies remained unexplored. Here, we show that iPS cells can be efficiently differentiated into neural precursor cells, giving rise to neuronal and glial cell types in culture. Upon transplantation into the fetal mouse brain, the cells migrate into various brain regions and differentiate into glia and neurons, including glutamatergic, GABAergic, and catecholaminergic subtypes. Electrophysiological recordings and morphological analysis demonstrated that the grafted neurons had mature neuronal activity and were functionally integrated in the host brain. Furthermore, iPS cells were induced to differentiate into dopamine neurons of midbrain character and were able to improve behavior in a rat model of Parkinson's disease upon transplantation into the adult brain. We minimized the risk of tumor formation from the grafted cells by separating contaminating pluripotent cells and committed neural cells using fluorescence-activated cell sorting. Our results demonstrate the therapeutic potential of directly reprogrammed fibroblasts for neuronal cell replacement in the animal model.
C1 [Wernig, Marius; Fu, Dongdong; Soldner, Frank; Jaenisch, Rudolf] Whitehead Inst Biomed Res, Cambridge, MA 02142 USA.
   [Zhao, Jian-Ping; Constantine-Paton, Martha] MIT, McGovern Inst Brain Res, Cambridge, MA 02139 USA.
   [Jaenisch, Rudolf] MIT, Dept Biol, Cambridge, MA 02139 USA.
   [Hedlund, Eva] Harvard Univ, Udall Parkinsons Dis Res Ctr, Excellence & Neuroregenerat Labs, McLean Hosp, Belmont, MA 02478 USA.
   [Broccoli, Vania] Ist Sci San Raffaele, I-20132 Milan, Italy.
C3 Massachusetts Institute of Technology (MIT); Whitehead Institute;
   Massachusetts Institute of Technology (MIT); Massachusetts Institute of
   Technology (MIT); Harvard University; McLean Hospital; Vita-Salute San
   Raffaele University; IRCCS Ospedale San Raffaele
RP Jaenisch, R (通讯作者)，Whitehead Inst Biomed Res, 9 Cambridge Ctr, Cambridge, MA 02142 USA.
EM jaenisch@wi.mit.edu
RI Pruszak, Jan/G-6972-2015; Broccoli, Vania/K-3464-2016
OI Pruszak, Jan/0000-0003-4297-4009; Broccoli, Vania/0000-0003-4050-0926;
   Hedlund, Eva/0000-0001-6347-0075; Isacson, Ole/0000-0001-8091-8302
FU NCI NIH HHS [R37-CA084198, R37 CA084198, R01-CA087869, R01 CA087869]
   Funding Source: Medline; NICHD NIH HHS [R01-HD0445022] Funding Source:
   Medline; NINDS NIH HHS [P50NS39793, P50 NS039793-09, P50 NS039793]
   Funding Source: Medline; Telethon [GGP07181] Funding Source: Medline
CR Barberi T, 2003, NAT BIOTECHNOL, V21, P1200, DOI 10.1038/nbt870
   Bjorklund LM, 2002, PROG BRAIN RES, V138, P411, DOI 10.1016/S0079-6123(02)38090-7
   Bjorklund LM, 2002, P NATL ACAD SCI USA, V99, P2344, DOI 10.1073/pnas.022438099
   Brustle O, 1997, P NATL ACAD SCI USA, V94, P14809, DOI 10.1073/pnas.94.26.14809
   Brustle O, 1995, NEURON, V15, P1275, DOI 10.1016/0896-6273(95)90007-1
   Erdo F, 2003, J CEREBR BLOOD F MET, V23, P780, DOI 10.1097/01.WCB.0000071886.63724.FB
   FEARNLEY JM, 1991, BRAIN, V114, P2283, DOI 10.1093/brain/114.5.2283
   Freed CR, 2001, NEW ENGL J MED, V344, P710, DOI 10.1056/NEJM200103083441002
   Gaiano N, 1998, J NEUROBIOL, V36, P152, DOI 10.1002/(SICI)1097-4695(199808)36:2<152::AID-NEU4>3.0.CO;2-0
   GERMAN DC, 1989, ANN NEUROL, V26, P507, DOI 10.1002/ana.410260403
   Hanna J, 2007, SCIENCE, V318, P1920, DOI 10.1126/science.1152092
   Hedlund E, 2007, STEM CELLS, V25, P1126, DOI 10.1634/stemcells.2006-0540
   Hochedlinger K, 2003, NEW ENGL J MED, V349, P275, DOI 10.1056/NEJMra035397
   Isacson O, 2003, LANCET NEUROL, V2, P417, DOI 10.1016/S1474-4422(03)00437-X
   Jaenisch R, 2004, NEW ENGL J MED, V351, P2787, DOI 10.1056/NEJMp048304
   Kim JH, 2002, NATURE, V418, P50, DOI 10.1038/nature00900
   Lee CS, 2000, BRAIN, V123, P1365, DOI 10.1093/brain/123.7.1365
   Lee SH, 2000, NAT BIOTECHNOL, V18, P675, DOI 10.1038/76536
   Lerou PH, 2005, BLOOD REV, V19, P321, DOI 10.1016/j.blre.2005.01.005
   Lindvall O, 2006, NATURE, V441, P1094, DOI 10.1038/nature04960
   Lois C, 2002, SCIENCE, V295, P868, DOI 10.1126/science.1067081
   Maherali N, 2007, CELL STEM CELL, V1, P55, DOI 10.1016/j.stem.2007.05.014
   MARSDEN CD, 1994, CLIN NEUROPHARMACOL, V17, pS32
   Meissner A, 2007, NAT BIOTECHNOL, V25, P1177, DOI 10.1038/nbt1335
   Mendez I, 2005, BRAIN, V128, P1498, DOI 10.1093/brain/awh510
   Muotri AR, 2005, P NATL ACAD SCI USA, V102, P18644, DOI 10.1073/pnas.0509315102
   Okabe S, 1996, MECH DEVELOP, V59, P89, DOI 10.1016/0925-4773(96)00572-2
   Okita K, 2007, NATURE, V448, P313, DOI 10.1038/nature05934
   PAKKENBERG B, 1991, J NEUROL NEUROSUR PS, V54, P30, DOI 10.1136/jnnp.54.1.30
   Parish CL, 2008, J CLIN INVEST, V118, P149, DOI 10.1172/JCI32273
   Piccini P, 1999, NAT NEUROSCI, V2, P1137, DOI 10.1038/16060
   Pruszak J, 2007, STEM CELLS, V25, P2257, DOI 10.1634/stemcells.2006-0744
   Rideout WM, 2002, CELL, V109, P17, DOI 10.1016/S0092-8674(02)00681-5
   Roy NS, 2006, NAT MED, V12, P1259, DOI 10.1038/nm1495
   Takahashi K, 2006, CELL, V126, P663, DOI 10.1016/j.cell.2006.07.024
   Wakayama T, 2001, SCIENCE, V292, P740, DOI 10.1126/science.1059399
   Weissman IL, 2006, NATURE, V439, P145, DOI 10.1038/439145a
   Wernig M, 2004, J NEUROSCI, V24, P5258, DOI 10.1523/JNEUROSCI.0428-04.200
   Wernig M, 2007, NATURE, V448, P318, DOI 10.1038/nature05944
   Winkler C, 2005, TRENDS NEUROSCI, V28, P86, DOI 10.1016/j.tins.2004.12.006
   Yang DL, 2008, STEM CELLS, V26, P55, DOI 10.1634/stemcells.2007-0494
NR 41
TC 893
Z9 1064
U1 4
U2 217
PU NATL ACAD SCIENCES
PI WASHINGTON
PA 2101 CONSTITUTION AVE NW, WASHINGTON, DC 20418 USA
SN 0027-8424
J9 P NATL ACAD SCI USA
JI Proc. Natl. Acad. Sci. U. S. A.
PD APR 15
PY 2008
VL 105
IS 15
BP 5856
EP 5861
DI 10.1073/pnas.0801677105
PG 6
WC Multidisciplinary Sciences
WE Science Citation Index Expanded (SCI-EXPANDED)
SC Science & Technology - Other Topics
GA 291ZX
UT WOS:000255237200038
PM 18391196
OA Green Published
DA 2023-08-27
ER

PT J
AU Su, WP
   Xing, RB
   Guha, A
   Gutmann, DH
   Sherman, LS
AF Su, Weiping
   Xing, Rubing
   Guha, Abhijit
   Gutmann, David H.
   Sherman, Larry S.
TI Mice with GFAP-targeted loss of neurofibromin demonstrate increased
   axonal MET expression with aging
SO GLIA
LA English
DT Article
DE neurofibromatosis 1; astrocytes; MET; hippocampal neurons; K-RAS
ID HEPATOCYTE GROWTH-FACTOR; FACTOR-SCATTER FACTOR; NERVE SHEATH TUMOR;
   HUMAN GLIOMA-CELLS; RECEPTOR C-MET; HUMAN GLIOBLASTOMA; MOUSE MODEL;
   IN-VITRO; FACTOR/SCATTER FACTOR; ASTROCYTOMA FORMATION
AB Neurofibromatosis 1 (NF1) is a common genetic disease that predisposes patients to peripheral nerve tumors and central nervous system (CNS) abnormalities including low-grade astrocytomas and cognitive disabilities. Using mice with glial fibrillary acidic protein (GFAP)-targeted Nf1 loss (Nf1(GFAP) CKO mice), we found that Nf1(-/-) astrocytes proliferate faster and are more invasive than wild-type astrocytes. In light of our previous finding that aberrant expression of the MET receptor tyrosine kinase contributes to the invasiveness of human NF1-associated malignant peripheral nerve sheath tumors, we sought to determine whether MET expression is aberrant in the brains of Nf1 mutant mice. We found that Nf1(-/-) astrocytes express slightly more MET than wild-type cells in vitro, but do not express elevated MET in situ. However, fiber tracts containing myelinated axons in the hippocampus, midbrain, cerebral cortex, and cerebellum express higher than normal levels of MET in older (>= 6 months) Nf1(GFAP) CKO mice. Both Nf1(GFAP)CKO and wild-type astrocytes induced MET expression in neurites of wild-type hippocampal neurons in vitro, suggesting that astrocyte-derived signals may induce MET in Nf1 mutant mice. Because the Nf1 gene product functions as a RAS GTPase, we examined MET expression in the brains of mice with GFAP-targeted constitutively active forms of RAS. MET was elevated in axonal fiber tracts in mice with active K-RAS but not H-RAS. Collectively, these data suggest that loss of Nf1 in either astrocytes or GFAP(+) neural progenitor cells results in increased axonal MET expression, which may contribute to the CNS abnormalities in children and adults with NF1. (c) 2007 Wiley-Liss, Inc.
C1 Oregon Hlth & Sci Univ, Div Neurosci, Oregon Natl Primate Res Ctr, Beaverton, OR 97006 USA.
   Univ Hlth Network, Hosp Sick Children, Toronto, ON, Canada.
   Univ Hlth Network, Div Neurosurg, Arthur & Sonia Labatt Brain Tumor Res Ctr, Toronto, ON, Canada.
   Washington Univ, Sch Med, Dept Neurol, St Louis, MO 63110 USA.
   Oregon Hlth & Sci Univ, Dept Cell & Dev Biol, Portland, OR 97201 USA.
C3 Oregon Health & Science University; Oregon National Primate Research
   Center; University of Toronto; Hospital for Sick Children (SickKids);
   University Health Network Toronto; University of Toronto; University
   Health Network Toronto; Washington University (WUSTL); Oregon Health &
   Science University
RP Sherman, LS (通讯作者)，Oregon Hlth & Sci Univ, Div Neurosci, Oregon Natl Primate Res Ctr, 505 NW 185th Ave, Beaverton, OR 97006 USA.
EM shermanl@ohsu.edu
RI su, wei/GZM-3986-2022
OI Gutmann, David/0000-0002-3127-5045
FU NCRR NIH HHS [RR 0163] Funding Source: Medline
CR Abounader R, 1999, J NATL CANCER I, V91, P1548, DOI 10.1093/jnci/91.18.1548
   Abounader R, 2001, J NEUROCHEM, V76, P1497, DOI 10.1046/j.1471-4159.2001.00158.x
   Achim CL, 1997, DEV BRAIN RES, V102, P299, DOI 10.1016/S0165-3806(97)00108-9
   Bajenaru ML, 2002, MOL CELL BIOL, V22, P5100, DOI 10.1128/MCB.22.14.5100-5113.2002
   Bajenaru ML, 2003, CANCER RES, V63, P8573
   Bajenaru ML, 2001, GLIA, V33, P314, DOI 10.1002/1098-1136(20010315)33:4<314::AID-GLIA1030>3.0.CO;2-Q
   BALLESTER R, 1990, CELL, V63, P851, DOI 10.1016/0092-8674(90)90151-4
   Bauer TW, 2005, CANCER RES, V65, P7775, DOI 10.1158/0008-5472.CAN-05-0946
   Burgess T, 2006, CANCER RES, V66, P1721, DOI 10.1158/0008-5472.CAN-05-3329
   Chan PC, 2006, J BIOMED SCI, V13, P215, DOI 10.1007/s11373-005-9061-7
   Chattopadhyay N, 2002, MOL BRAIN RES, V102, P73, DOI 10.1016/S0169-328X(02)00215-2
   Costa RM, 2002, NATURE, V415, P526, DOI 10.1038/nature711
   Dasgupta B, 2005, CANCER RES, V65, P236
   Davey F, 2000, MOL CELL NEUROSCI, V15, P79, DOI 10.1006/mcne.1999.0803
   Ding H, 2001, CANCER RES, V61, P3826
   Fraser MM, 2004, CANCER RES, V64, P7773, DOI 10.1158/0008-5472.CAN-04-2487
   Friedman JM, 2002, GENET MED, V4, P105, DOI 10.1097/00125817-200205000-00002
   Funakoshi H, 2001, BIOCHEM BIOPH RES CO, V283, P606, DOI 10.1006/bbrc.2001.4819
   GIORDANO S, 1989, ONCOGENE, V4, P1383
   Griffin S, 2005, J NEUROCHEM, V95, P1015, DOI 10.1111/j.1471-4159.2005.03418.x
   Gutmann DH, 2002, NEUROLOGY, V59, P759, DOI 10.1212/WNL.59.5.759
   Hamanoue M, 1996, J NEUROSCI RES, V43, P554, DOI 10.1002/(SICI)1097-4547(19960301)43:5<554::AID-JNR5>3.0.CO;2-H
   Jackson EL, 2001, GENE DEV, V15, P3243, DOI 10.1101/gad.943001
   JUNG W, 1994, J CELL BIOL, V126, P485, DOI 10.1083/jcb.126.2.485
   Koochekpour S, 1997, CANCER RES, V57, P5391
   Korhonen L, 2000, EUR J NEUROSCI, V12, P3453, DOI 10.1046/j.1460-9568.2000.00260.x
   Kulkantrakorn K, 1998, PEDIATR NEUROL, V19, P347, DOI 10.1016/S0887-8994(98)00075-7
   Kwon CH, 2001, NAT GENET, V29, P404, DOI 10.1038/ng781
   LISTERNICK R, 1994, J PEDIATR-US, V125, P63, DOI 10.1016/S0022-3476(94)70122-9
   Listernick R, 1999, AM J MED GENET, V89, P38, DOI 10.1002/(SICI)1096-8628(19990326)89:1<38::AID-AJMG8>3.0.CO;2-M
   Malatesta P, 2003, NEURON, V37, P751, DOI 10.1016/S0896-6273(03)00116-8
   Marino S, 2000, GENE DEV, V14, P994
   MARTIN GA, 1990, CELL, V63, P843, DOI 10.1016/0092-8674(90)90150-D
   Molinari S, 1996, P NATL ACAD SCI USA, V93, P8028, DOI 10.1073/pnas.93.15.8028
   Moriyama T, 1999, CLIN EXP METASTAS, V17, P873, DOI 10.1023/A:1006729611241
   MORIYAMA T, 1995, FEBS LETT, V372, P78, DOI 10.1016/0014-5793(95)00949-A
   Nagayama T, 2004, BRAIN RES, V999, P155, DOI 10.1016/j.brainres.2003.11.052
   Nedergaard M, 2005, GLIA, V50, P281, DOI 10.1002/glia.20205
   NORTH K, 1995, DEV MED CHILD NEUROL, V37, P427, DOI 10.1111/j.1469-8749.1995.tb12026.x
   Pascual O, 2005, SCIENCE, V310, P113, DOI 10.1126/science.1116916
   Powell EM, 2003, J NEUROSCI, V23, P622, DOI 10.1523/JNEUROSCI.23-02-00622.2003
   Powell EM, 2001, NEURON, V30, P79, DOI 10.1016/S0896-6273(01)00264-1
   Rao UNM, 1997, HUM PATHOL, V28, P1066, DOI 10.1016/S0046-8177(97)90060-5
   Ricardi VM, 1986, NEUROFIBROMATOSIS PH
   Rosser T, 2002, J CHILD NEUROL, V17, P630, DOI 10.1177/088307380201700815
   Rossi A, 2005, INT J MED ROBOT COMP, V1, P64, DOI 10.1002/rcs.17
   Rubin JB, 2005, NAT REV CANCER, V5, P557, DOI 10.1038/nrc1653
   Shimamura M, 2006, HYPERTENSION, V47, P742, DOI 10.1161/01.HYP.0000208598.57687.3e
   Shimazaki K, 2003, BRAIN RES, V962, P105, DOI 10.1016/S0006-8993(02)03975-6
   Struve J, 2005, GLIA, V52, P16, DOI 10.1002/glia.20215
   Su WP, 2004, GLIA, V45, P297, DOI 10.1002/glia.10340
   Su WP, 2003, EXP MOL PATHOL, V75, P160, DOI 10.1016/S0014-4800(03)00068-6
   Sun W, 2002, MOL BRAIN RES, V103, P36, DOI 10.1016/S0169-328X(02)00168-7
   Sylvester CL, 2006, CURR OPIN OPHTHALMOL, V17, P7, DOI 10.1097/01.icu.0000193070.32369.37
   Tian GF, 2005, NAT MED, V11, P973, DOI 10.1038/nm1277
   Uchinokura S, 2006, INT J CANCER, V118, P583, DOI 10.1002/ijc.21362
   Vivarelli R, 2003, J CHILD NEUROL, V18, P338, DOI 10.1177/08830738030180050501
   Watanabe T, 2001, J CLIN PATHOL, V54, P631, DOI 10.1136/jcp.54.8.631
   Welch WC, 1999, ANTICANCER RES, V19, P1635
   XU GF, 1990, CELL, V63, P835, DOI 10.1016/0092-8674(90)90149-9
   YAMADA T, 1994, BRAIN RES, V637, P308, DOI 10.1016/0006-8993(94)91250-5
   YAMAGATA T, 1995, BIOCHEM BIOPH RES CO, V210, P231, DOI 10.1006/bbrc.1995.1651
   Yan HL, 2002, J NEUROSCI RES, V69, P597, DOI 10.1002/jnr.10323
   Zhang YW, 2003, J CELL BIOCHEM, V88, P408, DOI 10.1002/jcb.10358
   Zhu Y, 2005, DEVELOPMENT, V132, P5577, DOI 10.1242/dev.02162
NR 65
TC 3
Z9 3
U1 0
U2 1
PU WILEY
PI HOBOKEN
PA 111 RIVER ST, HOBOKEN 07030-5774, NJ USA
SN 0894-1491
EI 1098-1136
J9 GLIA
JI Glia
PD MAY
PY 2007
VL 55
IS 7
BP 723
EP 733
DI 10.1002/glia.20501
PG 11
WC Neurosciences
WE Science Citation Index Expanded (SCI-EXPANDED)
SC Neurosciences & Neurology
GA 156VZ
UT WOS:000245679300006
PM 17348023
DA 2023-08-27
ER

PT J
AU Lyon, JF
   Vasudevaraja, V
   Mirchia, K
   Walker, JM
   Corona, RJ
   Chin, LS
   Tran, I
   Snuderl, M
   Richardson, TE
   Viapiano, MS
AF Lyon, James F.
   Vasudevaraja, Varshini
   Mirchia, Kanish
   Walker, Jamie M.
   Corona, Robert J.
   Chin, Lawrence S.
   Tran, Ivy
   Snuderl, Matija
   Richardson, Timothy E.
   Viapiano, Mariano S.
TI Spatial progression and molecular heterogeneity of IDH-mutant
   glioblastoma determined by DNA methylation-based mapping
SO ACTA NEUROPATHOLOGICA COMMUNICATIONS
LA English
DT Article
DE Astrocytoma; Glioblastoma; DNA methylation profiling; Copy number
   profiling; IDH-mutation; MGMT methylation
ID CENTRAL-NERVOUS-SYSTEM; CHROMOSOMAL INSTABILITY; TUMORS; CLASSIFICATION;
   EXPRESSION; PATHOLOGY; NECROSIS; HYPOXIA; BRAIN
AB Glioblastoma (GBM) is the most common malignant primary central nervous system (CNS) neoplasm in adults, and has an almost universally poor prognosis. Recently, an emphasis on genetic and epigenetic profiling has revealed a number of molecular features useful in the diagnostic and prognostic classification of GBM, advancing our understanding of the underlying features that make these tumors so aggressive and providing the rationale for the creation of better targeted therapeutics. One such method, DNA methylation profiling, has recently emerged as an important technique for the classification of CNS tumors, with diagnostic accuracy in some cases surpassing traditional methods. However, how DNA methylation profiles change with the course of the disease remains less understood. Here, we present a case of a 30-year-old male with primary IDH-mutant GBM with widespread recurrence and death two years later. Using unsupervised hierarchical clustering of methylation probes, we created a phylogenetic map to trace the tumor path as it spread from the initial biopsy site throughout the right hemisphere, across the corpus callosum to the contralateral hemisphere, and into the brainstem. We identified molecular divergence between the right and left hemisphere GBM samples marked by distinct copy number profile alterations, alterations in specific methylation sites, and regional loss of MGMT promoter methylation, providing a potential mechanism for treatment resistance in this case. In summary, this case both highlights the molecular diversity in GBM, and illustrates a novel use for methylation profiling in establishing a phylogenetic profile to allow for spatial mapping of tumor progression.
C1 [Lyon, James F.; Chin, Lawrence S.; Viapiano, Mariano S.] SUNY Upstate Med Univ, Dept Neurosurg, 750 E Adams St,IHP 4604, Syracuse, NY 13210 USA.
   [Vasudevaraja, Varshini; Tran, Ivy; Snuderl, Matija] New York Univ Langone Hlth, Dept Pathol, New York, NY 10016 USA.
   [Mirchia, Kanish; Corona, Robert J.; Richardson, Timothy E.] SUNY Upstate Med Univ, Dept Pathol, Syracuse, NY 13210 USA.
   [Walker, Jamie M.; Richardson, Timothy E.] Univ Texas Hlth San Antonio, Dept Pathol & Lab Med, 7703 Floyd Curl Dr,MC 8070, San Antonio, TX 78229 USA.
   [Walker, Jamie M.; Richardson, Timothy E.] Univ Texas Hlth San Antonio, Glenn Biggs Inst Alzheimers & Neurodegenerat Dis, 7703 Floyd Curl Dr,MC 8070, San Antonio, TX 78229 USA.
   [Viapiano, Mariano S.] SUNY Upstate Med Univ, Dept Neurosci & Physiol, 750 E Adams St,IHP 4604, Syracuse, NY 13210 USA.
C3 State University of New York (SUNY) System; State University of New York
   (SUNY) Upstate Medical Center; New York University; State University of
   New York (SUNY) System; State University of New York (SUNY) Upstate
   Medical Center; University of Texas System; University of Texas Health
   Science Center at San Antonio; University of Texas System; University of
   Texas Health Science Center at San Antonio; State University of New York
   (SUNY) System; State University of New York (SUNY) Upstate Medical
   Center
RP Viapiano, MS (通讯作者)，SUNY Upstate Med Univ, Dept Neurosurg, 750 E Adams St,IHP 4604, Syracuse, NY 13210 USA.; Richardson, TE (通讯作者)，SUNY Upstate Med Univ, Dept Pathol, Syracuse, NY 13210 USA.; Richardson, TE (通讯作者)，Univ Texas Hlth San Antonio, Dept Pathol & Lab Med, 7703 Floyd Curl Dr,MC 8070, San Antonio, TX 78229 USA.; Richardson, TE (通讯作者)，Univ Texas Hlth San Antonio, Glenn Biggs Inst Alzheimers & Neurodegenerat Dis, 7703 Floyd Curl Dr,MC 8070, San Antonio, TX 78229 USA.; Viapiano, MS (通讯作者)，SUNY Upstate Med Univ, Dept Neurosci & Physiol, 750 E Adams St,IHP 4604, Syracuse, NY 13210 USA.
EM richardsont2@uthscsa.edu; viapianm@upstate.edu
RI Mirchia, Kanish/GSN-5701-2022; Vasudevaraja, Varshini/AAW-8076-2021
OI Viapiano, Mariano/0000-0002-8756-388X; Snuderl,
   Matija/0000-0003-0752-0917
FU Friedberg Charitable Foundation; Making Headway Foundation; Debbie's
   Brain Cancer Research Fund; George W. Perkins III Research Fund
FX Methylation profiling at NYU is supported in part by grants from the
   Friedberg Charitable Foundation and the Making Headway Foundation (to
   M.S.). This work was supported by funding provided by the Debbie's Brain
   Cancer Research Fund (to M.S.V) and the George W. Perkins III Research
   Fund (to L.S.C., T.E.R., and M.S.V.).
CR Bibikova M, 2011, GENOMICS, V98, P288, DOI 10.1016/j.ygeno.2011.07.007
   Brat Daniel J, 2012, Am Soc Clin Oncol Educ Book, P102, DOI 10.14694/EdBook_AM.2012.32.102
   Brat DJ, 2004, CANCER RES, V64, P920, DOI 10.1158/0008-5472.CAN-03-2073
   Brat DJ, 2004, LAB INVEST, V84, P397, DOI 10.1038/labinvest.3700070
   Capper D, 2018, NATURE, V555, P469, DOI 10.1038/nature26000
   Castro LNG, 2021, NEURO-ONCOL PRACT, V8, P4, DOI 10.1093/nop/npaa055
   Chakravarthy A, 2018, NAT COMMUN, V9, DOI 10.1038/s41467-018-05570-1
   Euskirchen P, 2017, ACTA NEUROPATHOL, V134, P691, DOI 10.1007/s00401-017-1743-5
   Fan CH, 2013, CELL DEATH DIS, V4, DOI 10.1038/cddis.2013.388
   Fine HA, 2015, CLIN CANCER RES, V21, P1984, DOI 10.1158/1078-0432.CCR-14-1328
   Georgescu MM, 2020, ACTA NEUROPATHOL COM, V8, DOI 10.1186/s40478-020-0889-x
   Gittleman H, 2018, NEURO-ONCOLOGY, V20, P6, DOI 10.1093/neuonc/noy090
   Gitto L, 2020, J NEUROPATH EXP NEUR, V79, P1044, DOI 10.1093/jnen/nlaa077
   Hench J, 2018, NEURO-ONCOLOGY, V20, P1682, DOI 10.1093/neuonc/noy128
   Huse JT, 2017, ACTA NEUROPATHOL, V133, P417, DOI 10.1007/s00401-016-1639-9
   Jaunmuktane Z, 2019, ACTA NEUROPATHOL COM, V7, DOI 10.1186/s40478-019-0668-8
   Khan S, 2020, INT J MOL SCI, V21, DOI 10.3390/ijms21061954
   Kulis M, 2010, ADV GENET, V70, P27, DOI [10.1016/B978-0-12-380866-0.60002-2, 10.1016/S0065-2660(10)70002-X]
   Louis DN, 2006, ANNU REV PATHOL-MECH, V1, P97, DOI 10.1146/annurev.pathol.1.110304.100043
   Louis DN, 2020, BRAIN PATHOL, V30, P844, DOI 10.1111/bpa.12832
   Louis DN, 2016, ACTA NEUROPATHOL, V131, P803, DOI 10.1007/s00401-016-1545-1
   Lu VM, 2020, J NEURO-ONCOL, V148, P221, DOI 10.1007/s11060-020-03528-2
   Luczak MW, 2006, FOLIA HISTOCHEM CYTO, V44, P143
   Mansouri A, 2019, NEURO-ONCOLOGY, V21, P167, DOI 10.1093/neuonc/noy132
   Meyer M, 2015, P NATL ACAD SCI USA, V112, P851, DOI 10.1073/pnas.1320611111
   Mirchia K, 2020, CANCERS, V12, DOI 10.3390/cancers12071817
   Orillac C, 2016, ACTA NEUROPATHOL COM, V4, DOI 10.1186/s40478-016-0361-0
   Ostrom QT, 2019, NEURO-ONCOLOGY, V21, pV1, DOI 10.1093/neuonc/noz150
   Patel AP, 2014, SCIENCE, V344, P1396, DOI 10.1126/science.1254257
   Priesterbach-Ackley LP, 2020, NEUROPATH APPL NEURO, V46, P478, DOI 10.1111/nan.12610
   Richardson TE, 2021, J NEUROPATH EXP NEUR, V80, P354, DOI 10.1093/jnen/nlab008
   Richardson TE, 2020, J NEUROPATH EXP NEUR, V79, P1031, DOI 10.1093/jnen/nlaa102
   Richardson TE, 2019, J NEUROPATH EXP NEUR, V78, P1089, DOI 10.1093/jnen/nlz093
   Richardson TE, 2019, J NEUROPATH EXP NEUR, V78, P501, DOI 10.1093/jnen/nlz025
   Richardson TE, 2017, J NEURO-ONCOL, V133, P183, DOI 10.1007/s11060-017-2431-y
   Rong Y, 2006, J NEUROPATH EXP NEUR, V65, P529, DOI 10.1097/00005072-200606000-00001
   Schafer N, 2019, J TRANSL MED, V17, DOI 10.1186/s12967-019-1846-y
   Serrano J, 2018, METHODS MOL BIOL, V1741, P31, DOI 10.1007/978-1-4939-7659-1_2
   Sturm D, 2012, CANCER CELL, V22, P425, DOI 10.1016/j.ccr.2012.08.024
   Subramanian A, 2005, P NATL ACAD SCI USA, V102, P15545, DOI 10.1073/pnas.0506580102
   Tang K, 2020, J NEUROPATH EXP NEUR, V79, P880, DOI 10.1093/jnen/nlaa051
   Wiestler B, 2014, NEURO-ONCOLOGY, V16, P1630, DOI 10.1093/neuonc/nou138
   Wiestler B, 2014, ACTA NEUROPATHOL, V128, P561, DOI 10.1007/s00401-014-1315-x
   Yu Y, 2021, NEURO-ONCOLOGY, V23, P1872, DOI 10.1093/neuonc/noab081
   Zhao YD, 2019, BMC MED GENOMICS, V12, DOI 10.1186/s12920-019-0532-5
NR 45
TC 4
Z9 4
U1 0
U2 2
PU BMC
PI LONDON
PA CAMPUS, 4 CRINAN ST, LONDON N1 9XW, ENGLAND
SN 2051-5960
J9 ACTA NEUROPATHOL COM
JI Acta Neuropathol. Commun.
PD JUN 30
PY 2021
VL 9
IS 1
AR 120
DI 10.1186/s40478-021-01221-7
PG 11
WC Neurosciences
WE Science Citation Index Expanded (SCI-EXPANDED)
SC Neurosciences & Neurology
GA TG3BX
UT WOS:000671284600002
PM 34193272
OA Green Published, gold
DA 2023-08-27
ER

PT J
AU Opocher, G
   Schiavi, F
AF Opocher, Giuseppe
   Schiavi, Francesca
TI Genetics of pheochromocytomas and paragangliomas
SO BEST PRACTICE & RESEARCH CLINICAL ENDOCRINOLOGY & METABOLISM
LA English
DT Article
DE pheochromocytoma; paraganglioma; genetics; adrenal; apoptosis
ID HIPPEL-LINDAU-SYNDROME; AUTOSOMAL-DOMINANT PARAGANGLIOMA; ENDOCRINE
   NEOPLASIA TYPE-2; GERM-LINE MUTATIONS; COMPLEX-II GENE;
   SUCCINATE-DEHYDROGENASE; HEREDITARY PARAGANGLIOMA; CAROTID-BODY; SDHD
   GENE; SPORADIC PHEOCHROMOCYTOMAS
AB Pheochromocytoma and paraganglioma are tumors of the sympathetic or parasympathetic paraganglia. Pheochromocytoma is the tumor of the main sympathetic paraganglia, which is the adrenal medulla. The sympathetic paraganglioma secretes catecholamine while the parasympathetic do not. Both of them originate from neural crest cells and share similar mechanisms of tumor development. The same genetic alteration may predispose to the development of sympathetic and parasympathetic paraganglioma.
   The best known hereditary forms of pheochromocytoma and paraganglioma are the von Hippel-Lindau disease, in which pheochromocytoma may be associated with CNS hemangio-blastoma, retinal angioma, pancreatic endocrine tumor/cysts and renal clear cell carcinoma/cysts; the multiple endocrine neoplasia type 2, in which pheochromocytoma is associated with medullary thyroid carcinoma and primary hyperparathyroidism. Type 1 neurofibromatosis, the most frequent hereditary cancer syndrome. Finally, it has been characterized the paraganglioma syndrome in which sympathetic and parasympathetic paraganglioma are variously associated.
   The list of predisposing gene is quite long and comprises VHL, RET, NF1, SDHB, SDHC, SDHD, SDHAF2. More rarely, two other genes may predispose to pheochromocytoma/paraganglioma development: KIF1Bbeta and PHD2. A mechanism conducing to a defective apoptosis is the common pathways of those genes. Finally, there is also good evidence of the role of other genes, not yet completely identified. (C) 2010 Elsevier Ltd. All rights reserved.
C1 [Opocher, Giuseppe] Veneto Inst Oncol, Familial Canc Clin, I-35128 Padua, Italy.
   [Opocher, Giuseppe] Univ Padua, Dept Med & Surg Sci, I-35100 Padua, Italy.
C3 IRCCS Istituto Oncologico Veneto (IOV); University of Padua
RP Opocher, G (通讯作者)，Veneto Inst Oncol, Familial Canc Clin, Via Gattamelata 64, I-35128 Padua, Italy.
EM giuseppe.opocher@ioveneto.it
RI Opocher, Giuseppe/F-3950-2014; Schiavi, Francesca/AAB-9908-2022
OI Opocher, Giuseppe/0000-0002-9845-9623; Schiavi,
   Francesca/0000-0001-8529-4455
CR Amar L, 2005, J CLIN ONCOL, V23, P8812, DOI 10.1200/JCO.2005.03.1484
   ARIASSTELLA J, 1976, HUM PATHOL, V7, P361, DOI 10.1016/S0046-8177(76)80052-4
   ARSTROM K, 2003, HUM GENET, V113, P228
   Astuti D, 2001, LANCET, V357, P1181, DOI 10.1016/S0140-6736(00)04378-6
   Astuti D, 2001, AM J HUM GENET, V69, P49, DOI 10.1086/321282
   AU HC, 1995, GENE, V159, P249, DOI 10.1016/0378-1119(95)00162-Y
   Bausch B, 2007, J CLIN ENDOCR METAB, V92, P2784, DOI 10.1210/jc.2006-2833
   Baysal BE, 2004, J MED GENET, V41, P703, DOI 10.1136/jmg.2004.019224
   Baysal BE, 2000, SCIENCE, V287, P848, DOI 10.1126/science.287.5454.848
   Baysal BE, 2002, J MED GENET, V39, P617, DOI 10.1136/jmg.39.9.617
   Bender BU, 2000, J CLIN ENDOCR METAB, V85, P4568, DOI 10.1210/jc.85.12.4568
   Benn DE, 2006, J CLIN ENDOCR METAB, V91, P827, DOI 10.1210/jc.2005-1862
   BRAVO EL, 1984, NEW ENGL J MED, V311, P1298, DOI 10.1056/NEJM198411153112007
   Burnichon N, 2009, J CLIN ENDOCR METAB, V94, P2817, DOI 10.1210/jc.2008-2504
   Cascon A, 2009, HORM METAB RES, V41, P672, DOI 10.1055/s-0029-1202814
   CHEN F, 1995, HUM MUTAT, V5, P66, DOI 10.1002/humu.1380050109
   CROSSEY PA, 1994, HUM GENET, V93, P53
   Dahia PLM, 2006, ANN NY ACAD SCI, V1073, P208, DOI 10.1196/annals.1353.023
   Drovdlic CM, 2001, LARYNGOSCOPE, V111, P1822, DOI 10.1097/00005537-200110000-00029
   Eisenhofer G, 2004, ENDOCR-RELAT CANCER, V11, P897, DOI 10.1677/erc.1.00838
   Eisenhofer G, 2001, J CLIN ENDOCR METAB, V86, P1999, DOI 10.1210/jc.86.5.1999
   Elbehti-Green A, 1998, GENE, V213, P133, DOI 10.1016/S0378-1119(98)00186-3
   Erlic Z, 2009, CLIN CANCER RES, V15, P6378, DOI 10.1158/1078-0432.CCR-09-1237
   Frankel F, 1886, VIRCHOWS ARCH PATHOL, V103, P244
   Gimenez-Roqueplo AP, 2001, AM J HUM GENET, V69, P1186, DOI 10.1086/324413
   Gimm O, 2004, FRONT HORM RES, V31, P45
   Gimm O, 2000, CANCER RES, V60, P6822
   GRUFFERMAN S, 1980, CANCER, V46, P2116, DOI 10.1002/1097-0142(19801101)46:9<2116::AID-CNCR2820460934>3.0.CO;2-S
   Gujrathi Chetan S, 2005, Curr Opin Otolaryngol Head Neck Surg, V13, P339, DOI 10.1097/01.moo.0000188707.35494.6b
   Hao HX, 2009, SCIENCE, V325, P1139, DOI 10.1126/science.1175689
   Hensen EF, 2004, ONCOGENE, V23, P4076, DOI 10.1038/sj.onc.1207591
   Hes FJ, 2003, J CLIN ENDOCR METAB, V88, P969, DOI 10.1210/jc.2002-021466
   Hirawake H, 1997, CYTOGENET CELL GENET, V79, P132, DOI 10.1159/000134700
   Kaelin WG, 2002, NAT REV CANCER, V2, P673, DOI 10.1038/nrc885
   KNUDSON AG, 1971, P NATL ACAD SCI USA, V68, P820, DOI 10.1073/pnas.68.4.820
   Lack E, 1994, PATHOLOGY ADRENAL EX, P1
   LACK EE, 1978, AM J PATHOL, V91, P497
   Ladroue C, 2008, NEW ENGL J MED, V359, P2685, DOI 10.1056/NEJMoa0806277
   Lawson W, 1982, PARAGANGLIONIC CHEMO, P15
   Lee SH, 2005, ELECTROCHEM SOLID ST, V8, pA188, DOI 10.1149/1.1861050
   Lui WO, 2002, ONCOGENE, V21, P1117, DOI 10.1038/sj.onc.1205149
   Machens A, 2005, J CLIN ENDOCR METAB, V90, P3999, DOI 10.1210/jc.2005-0064
   Machens A, 2007, WORLD J SURG, V31, P957, DOI 10.1007/s00268-006-0769-y
   Mannelli M, 2009, J CLIN ENDOCR METAB, V94, P1541, DOI 10.1210/jc.2008-2419
   Neumann HPH, 2007, NEW ENGL J MED, V357, P1311, DOI 10.1056/NEJMoa071407
   Neumann HPH, 2009, CANCER RES, V69, P3650, DOI 10.1158/0008-5472.CAN-08-4057
   Neumann HPH, 2002, NEW ENGL J MED, V346, P1459, DOI 10.1056/NEJMoa020152
   Neumann HPH, 2004, JAMA-J AM MED ASSOC, V292, P943, DOI 10.1001/jama.292.8.943
   Niemann S, 1999, NEUROGENETICS, V2, P167, DOI 10.1007/s100480050078
   Niemann S, 2000, NAT GENET, V26, P268, DOI 10.1038/81551
   Qin YJ, 2010, NAT GENET, V42, P229, DOI 10.1038/ng.533
   Schiavi F, 2005, JAMA-J AM MED ASSOC, V294, P2057, DOI 10.1001/jama.294.16.2057
   Schlisio S, 2008, GENE DEV, V22, P884, DOI 10.1101/gad.1648608
   Timmers HJLM, 2009, ENDOCR-RELAT CANCER, V16, P391, DOI 10.1677/ERC-08-0284
   van Nederveen FH, 2009, LANCET ONCOL, V10, P764, DOI 10.1016/S1470-2045(09)70164-0
   VANDERMEY AGL, 1989, LANCET, V2, P1291
   VOGEL KS, 1995, CELL, V82, P733, DOI 10.1016/0092-8674(95)90470-0
   Walther MM, 1999, J UROLOGY, V162, P1582, DOI 10.1016/S0022-5347(05)68171-2
   Yeh IT, 2008, HUM GENET, V124, P279, DOI 10.1007/s00439-008-0553-1
NR 59
TC 46
Z9 53
U1 0
U2 2
PU ELSEVIER SCI LTD
PI OXFORD
PA THE BOULEVARD, LANGFORD LANE, KIDLINGTON, OXFORD OX5 1GB, OXON, ENGLAND
SN 1521-690X
J9 BEST PRACT RES CL EN
JI Best Pract. Res. Clin. Endoc. Metab.
PD DEC
PY 2010
VL 24
IS 6
BP 943
EP 956
DI 10.1016/j.beem.2010.05.001
PG 14
WC Endocrinology & Metabolism
WE Science Citation Index Expanded (SCI-EXPANDED)
SC Endocrinology & Metabolism
GA 705IA
UT WOS:000286120900011
PM 21115163
DA 2023-08-27
ER

PT J
AU Cole, G
   Suedmeyer, K
   Johnson, G
AF Cole, Gretchen
   Suedmeyer, Kirk
   Johnson, Gayle
TI PHEOCHROMOCYTOMA IN AN AFRICAN WARTHOG (PHACOCHOERUS AETHIOPICUS)
SO JOURNAL OF ZOO AND WILDLIFE MEDICINE
LA English
DT Article
DE African warthog; Phacochoerus aethiopicus; epinephrine; norepinephrine;
   pheochromocytoma
ID DIAGNOSIS
AB A 14-yr-old male African warthog (Phacochoerus aethiopicus) with a chronic history of intermittent unilateral epistaxis, degenerative osteoarthritis, and intermittent weakness in the distal lumbar trunk was evaluated to determine the source of epistaxis. No obvious cause was determined, and in light of severe osteoarthritis and a holosystolic cardiac murmur, the animal was euthanized. A tumor of the right adrenal gland involving the medulla was found at gross necropsy. Immunohistochemical staining of the tumor was positive for chromogranin and negative for neurofilament protein, which was diagnostic for pheochromocytoma. No lesions were observed in either nasal cavity. Systolic, diastolic, and mean arterial pressures measured at the time of immobilization were elevated when compared with another African warthog immobilized with a similar anesthetic regimen. Additionally, the warthog had pronounced serum norepinephrine dominance with a norepinephrine:epinephrine ratio of 10.0, compared with 0.36 from clinically normal warthogs. Practitioners should consider pheochromocytoma when evaluating warthogs or swine for epistaxis.
C1 [Cole, Gretchen; Suedmeyer, Kirk] Kansas City Zoo, Kansas City, MO 64132 USA.
   [Johnson, Gayle] Vet Med Diagnost Lab, Columbia, MO 65211 USA.
RP Cole, G (通讯作者)，Univ Wisconsin, Dept Surg Sci, Coll Vet Med, Madison, WI 53706 USA.
EM gcole@svm.vetmed.wisc.edu
CR Bonar CJ, 2005, J ZOO WILDLIFE MED, V36, P719, DOI 10.1638/03-111.1
   DUNCAN M, 1994, J ZOO WILDLIFE MED, V25, P575
   Fitzsimons JA, 2004, ENVIRON SCI POLICY, V7, P477, DOI 10.1016/j.envsci.2004.08.005
   GRINER LA, 1983, PATHOLOGY ZOO ANIMAL, P574
   ISIS, 2002, REF RANG PHYS VAL CA
   Lenz Tomas, 2002, Clin Lab, V48, P5
   Locke-Bohannon LG, 2001, COMP CONT EDUC PRACT, V23, P807
   MAHER ER, 1994, SEMIN VET MED SURG, V9, P158
   Martinez MJ, 2001, VET PATHOL, V38, P470, DOI 10.1354/vp.38-4-470
   Neto JFL, 1999, LARYNGOSCOPE, V109, P1111, DOI 10.1097/00005537-199907000-00019
   REICHARD TA, 1981, P AM ASS ZOO VET, P44
   Reppas GP, 2001, VET REC, V148, P806, DOI 10.1136/vr.148.26.806
   Sako T, 2001, VET PATHOL, V38, P447, DOI 10.1354/vp.38-4-447
   SANDISON AT, 1968, J COMP PATHOL, V78, P435, DOI 10.1016/0021-9975(68)90042-X
   STETZER E, 1981, J AM VET MED ASSOC, V179, P1283
   WAGNER AE, 1991, AM J VET RES, V52, P651
   WILLS MR, 1983, LAB INVESTIGATION EN, P61
NR 17
TC 7
Z9 7
U1 0
U2 2
PU AMER ASSOC ZOO VETERINARIANS
PI YULEE
PA 581705 WHITE OAK ROAD, YULEE, FL 32097 USA
SN 1042-7260
EI 1937-2825
J9 J ZOO WILDLIFE MED
JI J. Zoo Wildl. Med.
PD DEC
PY 2008
VL 39
IS 4
BP 663
EP 666
DI 10.1638/2008-0009.1
PG 4
WC Veterinary Sciences
WE Science Citation Index Expanded (SCI-EXPANDED)
SC Veterinary Sciences
GA 383WY
UT WOS:000261706300025
PM 19110715
DA 2023-08-27
ER

PT J
AU Yavari, R
   Adida, C
   Bray-Ward, P
   Brines, M
   Xu, T
AF Yavari, R
   Adida, C
   Bray-Ward, P
   Brines, M
   Xu, T
TI Human metalloprotease-disintegrin Kuzbanian regulates sympathoadrenal
   cell fate in development and neoplasia
SO HUMAN MOLECULAR GENETICS
LA English
DT Article
ID BRAIN MYELIN MEMBRANES; PROTEIN; PROTEOLYSIS; DROSOPHILA; SURFACE;
   NEURONS; DOMAIN; FUSION
AB The development of the sympathetic nervous system involves cell-cell interactions that regulate the fate and migration of progenitor neural cells. Recent evidence shows that focal membrane-bound protease activity is critical for such interactions. The Drosophila kuzbanian (kuz) gene is required in neurogenesis and encodes a highly conserved, membrane-bound metalloprotease-disintegrin closley related to the TNF-alpha converting enzyme (TACE). We have characterized the human and mouse kuz homologs and mapped human kuz to chromosome 15q22. During mouse embryonic development Kuz is expressed mainly in the sympathoadrenal and olfactory neural precursors. Once sympathoadrenal cells differentiate into chromaffin cells in the adult adrenal medulla, they no longer express Kuz. However, we found that tumors of sympathoadrenal origin, such as pheochromocytomas and neuroblastomas, overexpress Kuz. Further, transfection of a kuz construct lacking the protease domain, but not the full-length construct, induces neurite formation in PC12 chromaffin tumor cells. Taken together our results suggest a critical role for Kuz in regulation of sympathoadrenal cell fate.
C1 Yale Univ, Sch Med, Howard Hughes Med Inst, Boyer Ctr Mol Med, New Haven, CT 06536 USA.
   Yale Univ, Sch Med, Dept Genet, Boyer Ctr Mol Med, New Haven, CT 06536 USA.
   Yale Univ, Sch Med, Dept Med, Boyer Ctr Mol Med, New Haven, CT 06536 USA.
   Yale Univ, Sch Med, Dept Pathol, Boyer Ctr Mol Med, New Haven, CT 06536 USA.
C3 Howard Hughes Medical Institute; Yale University; Yale University; Yale
   University; Yale University
RP Xu, T (通讯作者)，Yale Univ, Sch Med, Howard Hughes Med Inst, Boyer Ctr Mol Med, 295 Congress Ave, New Haven, CT 06536 USA.
EM tian.xu@yale.edu
RI Brinesd, Michael/AAE-6072-2020
OI Brines, Michael/0000-0003-4151-4449
CR ANDERSON DJ, 1993, ANNU REV NEUROSCI, V16, P129, DOI 10.1146/annurev.ne.16.030193.001021
   BALL DW, 1993, P NATL ACAD SCI USA, V90, P5648, DOI 10.1073/pnas.90.12.5648
   Basbaum CB, 1996, CURR OPIN CELL BIOL, V8, P731, DOI 10.1016/S0955-0674(96)80116-5
   Black RA, 1997, NATURE, V385, P729, DOI 10.1038/385729a0
   BLOBEL CP, 1992, NATURE, V356, P248, DOI 10.1038/356248a0
   BrayWard P, 1996, GENOMICS, V32, P1, DOI 10.1006/geno.1996.0070
   CHANTRY A, 1990, BIOCHEM J, V268, P245, DOI 10.1042/bj2680245
   CHANTRY A, 1989, J BIOL CHEM, V264, P21603
   DOUARIN NML, 1994, CURR OPIN GENE DEV, V4, P685
   Fambrough D, 1996, P NATL ACAD SCI USA, V93, P13233, DOI 10.1073/pnas.93.23.13233
   GRAMS F, 1993, FEBS LETT, V335, P76, DOI 10.1016/0014-5793(93)80443-X
   GUILLEMOT F, 1993, CELL, V75, P463, DOI 10.1016/0092-8674(93)90381-Y
   HITE LA, 1992, BIOCHEMISTRY-US, V31, P6203, DOI 10.1021/bi00142a005
   Howard L, 1996, BIOCHEM J, V317, P45, DOI 10.1042/bj3170045
   KINI RM, 1992, TOXICON, V30, P265, DOI 10.1016/0041-0101(92)90869-7
   KUO JL, 1993, GENOMICS, V16, P173, DOI 10.1006/geno.1993.1155
   Lunn CA, 1997, FEBS LETT, V400, P333, DOI 10.1016/S0014-5793(96)01410-X
   Moss ML, 1997, NATURE, V385, P733, DOI 10.1038/385733a0
   Pan DJ, 1997, CELL, V90, P271, DOI 10.1016/S0092-8674(00)80335-9
   Rooke J, 1996, SCIENCE, V273, P1227, DOI 10.1126/science.273.5279.1227
   Rosendahl MS, 1997, J BIOL CHEM, V272, P24588, DOI 10.1074/jbc.272.39.24588
   SCHMAUSS C, 1992, J BIOL CHEM, V267, P8521
   WESKAMP G, 1994, P NATL ACAD SCI USA, V91, P2748, DOI 10.1073/pnas.91.7.2748
   WOLFSBERG TG, 1995, DEV BIOL, V169, P378, DOI 10.1006/dbio.1995.1152
   Wolfsberg TG, 1996, DEV BIOL, V180, P389, DOI 10.1006/dbio.1996.0313
   YAGAMIHIROMASA T, 1995, NATURE, V377, P652, DOI 10.1038/377652a0
NR 26
TC 59
Z9 64
U1 0
U2 1
PU OXFORD UNIV PRESS
PI OXFORD
PA GREAT CLARENDON ST, OXFORD OX2 6DP, ENGLAND
SN 0964-6906
EI 1460-2083
J9 HUM MOL GENET
JI Hum. Mol. Genet.
PD JUL
PY 1998
VL 7
IS 7
BP 1161
EP 1167
DI 10.1093/hmg/7.7.1161
PG 7
WC Biochemistry & Molecular Biology; Genetics & Heredity
WE Science Citation Index Expanded (SCI-EXPANDED)
SC Biochemistry & Molecular Biology; Genetics & Heredity
GA ZX952
UT WOS:000074571900014
PM 9618175
OA Bronze
DA 2023-08-27
ER

PT J
AU Leshchinskaya, IA
   Douka, TI
   Chernaya, VI
AF Leshchinskaya, IA
   Douka, TI
   Chernaya, VI
TI Behavioral reactions of rats and the contents of neurospecific proteins
   in their brain after single X-ray irradiation
SO NEUROPHYSIOLOGY
LA English
DT Article
DE neurospecific proteins; NCAM; GFAP; X-ray irradiation; behavior in an
   open-field test
ID FIBRILLARY ACIDIC PROTEIN; GENE-EXPRESSION; ASTROCYTES; GROWTH;
   RADIATION; MOLECULES; TUMORS; CELLS
AB We studied the behavior of rats in an open-field test and the contents of neurospecific proteins [neural cell adhesion molecule (NCAM) and glial fibrillary acidic protein (GFAP)] in the brain cortex, hippocampus, striatum, midbrain, cerebellum, and pons Varolii 1, 12, 24, 120, and 168 h after a single X-ray irradiation session (dose of 0.25 Gy). Within the postirradiation period, manifestations of the behavioral activity of the animals were mostly suppressed, and the parameters related to the emotional state of the animals were influenced to a greater extent. The dynamics of the NCAM and GFAP contents were complex and dissimilar in the brain structures under study, but it was possible to observe some general regularities. Within early periods of time, 12 h after irradiation, the NCAM content increased in the cortex, hippocampus, and cerebellum. In these structures, it reached approximately 220, 170, and 150%, respectively, as compared with the control, while it dropped to about 40% in the pons Varolii. Changes in the GFAP content reached their maximum 24 h after irradiation; this index dropped to 29, 44, 34, and 67% in the striatum, pons Varolii, midbrain, and cerebellum respectively, while it increased to 380% in the hippocampus. Later time intervals were characterized by smoother changes in the contents of the above neurospecific proteins. Seven days after irradiation, the NCAM content did not differ from initial values in the striatum and cerebellum and was higher than the control in the neocortex hippocampus, and midbrain. Within this period, the GFAP level in the cerebellum and midbrain was relatively normalized, but it increased in the hippocampus and decreased in the pens and striatum. Therefore, the greatest postirradiation shifts in the NCAM and GFAP levels were observed in the structures of the limbic system, and this can be correlated with the data on testing the rats in an open field.
C1 Dnepropetrovsk State Univ, Dnepropetrovsk, Ukraine.
C3 Ministry of Education & Science of Ukraine; Oles Honchar Dnipro National
   University
RI Leshchyns'ka, Iryna A/A-3579-2009
CR ABRAHAM CR, 1993, BRAIN RES, V621, P222, DOI 10.1016/0006-8993(93)90110-9
   ARMOND SJ, 1983, BRAIN RES, V262, P275
   BEREZIN V A, 1983, Biokhimiya, V48, P1329
   BHAT S, 1986, J NEUROSCI, V6, P3348
   Bures J., 1991, TECHNIQUES BASIC EXP
   D'Aquino S, 1990, J Neurosurg Sci, V34, P215
   DAHL D, 1975, BIOCHIM BIOPHYS ACTA, V368, P41
   DAVYDOV BI, 1991, RAD INDUCED INJURY B
   DECK JHN, 1978, ACTA NEUROPATHOL, V42, P183, DOI 10.1007/BF00690355
   DIMBERG Y, 1994, INT J RADIAT BIOL, V66, P793
   DOHERTY P, 1995, J NEUROBIOL, V26, P437, DOI 10.1002/neu.480260315
   GUBITS RM, 1993, INT J RADIAT ONCOL, V27, P637, DOI 10.1016/0360-3016(93)90390-H
   HEILBORN E, 1991, NATO ASI SER H, V70, P123
   IBSEN S, 1983, J NEUROCHEM, V41, P356, DOI 10.1111/j.1471-4159.1983.tb04750.x
   JORGENSEN OS, 1980, BRAIN RES, V194, P419, DOI 10.1016/0006-8993(80)91222-6
   KETTY D, 1991, ANTIBODIES TECHNIQUE
   KIMMELDORF D, 1969, EFFECTS IONIZING RAD
   Lakin G. F., 1990, BIOMETRICS
   LAPING NJ, 1994, BRAIN PATHOL, V1, P259
   MALHOTRA SK, 1990, CYTOBIOS, V61, P133
   MANN DA, 1989, J NEUROCHEM, V53, P1581, DOI 10.1111/j.1471-4159.1989.tb08555.x
   Mecca M.A., 1996, P NATL ACAD SCI USA, V93, P6361
   MIYACHI Y, 1992, J RADIAT RES, V33, P11, DOI 10.1269/jrr.33.11
   MOROZ BB, 1975, RADIOBIOLOGICAL EFFE
   NERUSH PA, 1991, PHARM REGULATION BRA
   NOETZEL MJ, 1990, J NEUROSCI RES, V27, P184, DOI 10.1002/jnr.490270208
   NORENBERG MD, 1994, J NEUROPATH EXP NEUR, V53, P213, DOI 10.1097/00005072-199405000-00001
   NYAGU AI, 1991, VESTN AKAD MED NAUK+, P31
   PELLMAR TC, 1993, RADIAT RES, V136, P255, DOI 10.2307/3578619
   PROTAS OF, 1998, THESIS BIOL SCI KYIV
   Rutka JT, 1997, J NEUROSURG, V87, P420, DOI 10.3171/jns.1997.87.3.0420
   RYSKOULOVA ST, 1990, RAD BIOL PLASMA MEMB
   SEDYKH AI, 1997, COLLECTED SCI PAPERS, P86
   Taits M. Yu., 1992, Radiobiologiya, V32, P445
   Ushakova GA, 1997, INT J DEV NEUROSCI, V15, P29
   VRDOLJAK E, 1994, INT J RADIAT BIOL, V66, P739
   Walsh FS, 1997, ANNU REV CELL DEV BI, V13, P425, DOI 10.1146/annurev.cellbio.13.1.425
   Yu ACH, 1995, PROG BRAIN RES, V105, P245
NR 38
TC 0
Z9 0
U1 0
U2 0
PU CONSULTANTS BUREAU
PI NEW YORK
PA 233 SPRING ST, NEW YORK, NY 10013 USA
SN 0090-2977
J9 NEUROPHYSIOLOGY+
JI Neurophysiology
PD JAN-FEB
PY 2000
VL 32
IS 1
BP 17
EP 22
DI 10.1007/BF02515163
PG 6
WC Neurosciences; Physiology
WE Science Citation Index Expanded (SCI-EXPANDED)
SC Neurosciences & Neurology; Physiology
GA 374UZ
UT WOS:000165363900004
DA 2023-08-27
ER

PT J
AU Mazaki, T
   Hara, J
   Watanabe, Y
   Suzuki, S
   Kohno, T
   Eguchi, T
   Iwai, S
AF Mazaki, T
   Hara, J
   Watanabe, Y
   Suzuki, S
   Kohno, T
   Eguchi, T
   Iwai, S
TI Pheochromocytoma presenting as an abdominal emergency: Association with
   perforation of the colon
SO DIGESTION
LA English
DT Article
DE pheochromocytoma; abdominal emergency; catecholamines; gastrointestinal
   manifestations, pheochromocytoma; ileus; pseudo-obstruction;
   perforation, colon; ischemic colitis; adrenergic receptors, alpha, beta
ID INTESTINAL ISCHEMIA; PSEUDO-OBSTRUCTION; MANAGEMENT
AB A pheochromocytoma is a rare tumor derived from the adrenal medulla (or from chromaffin cells of sympathetic ganglia). Its symptoms derive mostly from the excessive release of catecholamines (adrenaline and noradrenaline). Hypertension is the most recognized feature of this disease, but gastrointestinal manifestations can on rare occasions be just as serious and life threatening. This report describes a rare case of a 70-year-old woman with pheochromocytoma who developed an acute abdominal emergency with shock and panperitonitis as a result of perforation of the descending colon which was effectively treated by surgical removal of the tumor and the perforated colon. There have been 2 such cases in the English literature in whom a pheochromocytoma was associated with perforation of the colon. Successful surgical removal of such a pheochromocytoma has been not reported previously. Our case demonstrates the importance of recognizing that a pheochromocytoma presents with a wide spectrum of manifestations, and rapid treatment brings improvement to the patient.
C1 Kobari Gen Hosp, Dept Surg, Noda, Chiba 278501, Japan.
   Nihon Univ, Sch Med, Dept Surg 3, Tokyo, Japan.
C3 Nihon University
RP Mazaki, T (通讯作者)，Kobari Gen Hosp, Dept Surg, 1-29 Yokouchi, Noda, Chiba 278501, Japan.
CR BABA T, 1985, ENDOCRINOL JAPON, V32, P337
   BAKER G, 1972, AM HEART J, V83, P688, DOI 10.1016/0002-8703(72)90410-3
   BERNSTEIN A, 1965, POSTGRAD MED J, V43, P180
   BRAVO EL, 1984, NEW ENGL J MED, V311, P1298, DOI 10.1056/NEJM198411153112007
   BROWN RB, 1960, ANN SURG, V151, P683, DOI 10.1097/00000658-196005000-00009
   CARR ND, 1989, POSTGRAD MED J, V65, P594, DOI 10.1136/pgmj.65.766.594
   CRUZ SR, 1972, J AMER MED ASSOC, V219, P1050, DOI 10.1001/jama.219.8.1050
   GENDEL BR, 1951, GASTROENTEROLOGY, V19, P344
   GIFFORD RW, 1964, MAYO CLIN PROC, V39, P281
   GREAVES DJ, 1989, ANAESTHESIA, V44, P841, DOI 10.1111/j.1365-2044.1989.tb09105.x
   HARRISON TS, 1976, JOHNS HOPKINS MED J, V139, P137
   HASHIMOTO Y, 1990, JPN J MED, V29, P341
   KALRA PA, 1990, POSTGRAD MED J, V66, P982, DOI 10.1136/pgmj.66.781.982
   KHAFAGI FA, 1987, AUST NZ J MED, V17, P246, DOI 10.1111/j.1445-5994.1987.tb00054.x
   MAGUIRE BM, 1991, MED J AUSTRALIA, V154, P567, DOI 10.5694/j.1326-5377.1991.tb119468.x
   MANGER WM, 1979, PHEOCHROMOCYTOMA, P89
   MULLEN JP, 1985, AM J MED SCI, V290, P155, DOI 10.1097/00000441-198510000-00004
   NOGUCHI M, 1990, JPN J SURG, V20, P448, DOI 10.1007/BF02470830
   SHORT IA, 1976, BRIT MED J, V2, P793, DOI 10.1136/bmj.2.6039.793-a
   Sohn CI, 1998, AM J GASTROENTEROL, V93, P124
   SPARAGANA M, 1988, J SURG ONCOL, V37, P140, DOI 10.1002/jso.2930370216
   SUTTON MGS, 1981, MAYO CLIN PROC, V56, P354
   Van Eeckhout P, 1999, HORM RES, V52, P101, DOI 10.1159/000023443
   WILLIAMS AJK, 1991, AUST NZ J MED, V21, P888, DOI 10.1111/j.1445-5994.1991.tb01416.x
   Young J, 1998, WILLIAMS TXB ENDOCRI, P705
NR 25
TC 3
Z9 3
U1 0
U2 2
PU KARGER
PI BASEL
PA ALLSCHWILERSTRASSE 10, CH-4009 BASEL, SWITZERLAND
SN 0012-2823
J9 DIGESTION
JI Digestion
PY 2002
VL 65
IS 1
BP 61
EP 66
DI 10.1159/000051933
PG 6
WC Gastroenterology & Hepatology
WE Science Citation Index Expanded (SCI-EXPANDED)
SC Gastroenterology & Hepatology
GA 546CL
UT WOS:000175254300010
PM 11961345
DA 2023-08-27
ER

PT J
AU Elston, MS
   Benn, D
   Robinson, BG
   Conaglen, JV
AF Elston, MS
   Benn, D
   Robinson, BG
   Conaglen, JV
TI An apparently sporadic paraganglioma with an SDHB gene germline mutation
   presenting at age 68 years
SO INTERNAL MEDICINE JOURNAL
LA English
DT Article
DE paraganglioma; phaeochromocytoma; SDHB
ID PHEOCHROMOCYTOMAS; SUSCEPTIBILITY
AB Paragangliomas (PGLs) are rare tumours arising from parasympathetic-associated paraganglia (particularly of the head and neck) or from sympathetic-associated paraganglia such as in the adrenal medulla when they are termed phaeochromocytomas and at extra-adrenal sites in the abdomen and thorax. Recent reports have found frequent germline mutations of VHL, RET, SDHB or SDHD not only in familial cases but also in apparently sporadic cases of phaeochromocytoma. These germline mutations are particularly likely to be found if multifocal disease is present or if the phaeochromocytoma or PGL occurs at a young age. We report a germline splice site mutation in SDHB in a patient presenting with an incidental, apparently sporadic, abdominal sympathetic PGL at 68 years of age.
C1 Waikato Hosp, Dept Endocrinol, Hamilton, New Zealand.
   Univ Sydney, Kolling Inst Med Res, Sydney, NSW 2006, Australia.
   Royal N Shore Hosp, Sydney, NSW, Australia.
C3 Waikato Hospital; University of Sydney; Kolling Institute of Medical
   Research; Royal North Shore Hospital; University of Sydney
RP Conaglen, JV (通讯作者)，Waikato Hosp, Dept Endocrinol, Private Bag 3200, Hamilton, New Zealand.
EM conaglen@xtra.co.nz
OI Elston, Marianne/0000-0002-0748-2300
CR Astuti D, 2001, AM J HUM GENET, V69, P49, DOI 10.1086/321282
   Bauters C, 2003, J MED GENET, V40, DOI 10.1136/jmg.40.6.e75
   Baysal BE, 2004, J MED GENET, V41, P703, DOI 10.1136/jmg.2004.019224
   Baysal BE, 2000, SCIENCE, V287, P848, DOI 10.1126/science.287.5454.848
   Benn DE, 2004, J INTERN MED, V255, P730
   Benn DE, 2003, ONCOGENE, V22, P1358, DOI 10.1038/sj.onc.1206300
   Bryant J, 2003, J NATL CANCER I, V95, P1196, DOI 10.1093/jnci/djg024
   Erickson D, 2001, J CLIN ENDOCR METAB, V86, P5210, DOI 10.1210/jc.86.11.5210
   HAYES WS, 1990, AM J ROENTGENOL, V155, P1247, DOI 10.2214/ajr.155.6.2173385
   LENDERS JWM, 2002, JAMA-J AM MED ASSOC, V287, P1434
   Maier-Woelfle M, 2004, J CLIN ENDOCR METAB, V89, P362, DOI 10.1210/jc.2003-031236
   MCCORKELL SJ, 1985, AM J ROENTGENOL, V145, P113, DOI 10.2214/ajr.145.1.113
   Neumann HPH, 2002, NEW ENGL J MED, V346, P1459, DOI 10.1056/NEJMoa020152
   Neumann HPH, 2004, JAMA-J AM MED ASSOC, V292, P943, DOI 10.1001/jama.292.8.943
   Niemann S, 2000, NAT GENET, V26, P268, DOI 10.1038/81551
   Niemann S, 2003, HUM GENET, V113, P92, DOI 10.1007/s00439-003-0938-0
   Offit K, 1996, J CLIN ONCOL, V14, P1730, DOI 10.1200/JCO.1996.14.5.1730
   SCLAFANI LM, 1990, SURGERY, V108, P1124
NR 18
TC 6
Z9 6
U1 0
U2 0
PU WILEY
PI HOBOKEN
PA 111 RIVER ST, HOBOKEN 07030-5774, NJ USA
SN 1444-0903
EI 1445-5994
J9 INTERN MED J
JI Intern. Med. J.
PD FEB
PY 2006
VL 36
IS 2
BP 129
EP 131
DI 10.1111/j.1445-5994.2006.01023.x
PG 3
WC Medicine, General & Internal
WE Science Citation Index Expanded (SCI-EXPANDED)
SC General & Internal Medicine
GA 008TS
UT WOS:000235064200010
PM 16472267
DA 2023-08-27
ER

PT J
AU Inamasu, J
   Shiobara, R
   Kagami, H
   Sato, S
   Kawase, T
   Kanzaki, J
AF Inamasu, J
   Shiobara, R
   Kagami, H
   Sato, S
   Kawase, T
   Kanzaki, J
TI Medial (Intra-cisternal) acoustic neuromas
SO ACTA OTO-LARYNGOLOGICA
LA English
DT Article
DE facial nerve function; intra-cisternal; medial acoustic neuroma
ID TRANSLABYRINTHINE-TRANSTENTORIAL APPROACH; MIDDLE CRANIAL FOSSA;
   CEREBELLOPONTINE ANGLE
AB The clinical characteristics of "medial" or "intra-cisternal" acoustic neuroma (AN) treated in our institute were reviewed. Among 466 patients with ANs in our series during the last 20 years, 6 patients (1.3%) were considered to fill the criteria of medial AN definition. Compared with those with non-medial ANs, the patients with medial ANs show a tendency to have cerebellar and/or cranial nerve dysfunction (especially trigeminal and/or facial nerves) in addition to hearing loss at the time of initial presentation. On magnetic resonance imaging, medial AN is visualized as a multi-cystic mass lesion in the cerebello-pontine cistern without extension into the internal auditory canal in most cases. Although total removal of tumor was achieved in all cases, the results of preservation of facial nerve function were not satisfactory. Medial AN can be considered as a clinical, but not pathological, subtype in terms of the functional outcomes of the facial nerve and hearing.
C1 Keio Univ, Sch Med, Dept Neurosurg, Shinjuku Ku, Tokyo 1608582, Japan.
   Keio Univ, Sch Med, Dept Otorhinolaryngol, Shinjuku Ku, Tokyo 1608582, Japan.
C3 Keio University; Keio University
RP Inamasu, J (通讯作者)，Keio Univ, Sch Med, Dept Neurosurg, Shinjuku Ku, Shinanomachi 35, Tokyo 1608582, Japan.
RI Inamasu, Joji/R-7314-2019
CR HOUSE WF, 1968, ARCH OTOLARYNGOL, V88, P586
   House WF, 1985, OTOLARYNGOL HEAD NEC, V93, P184
   JENNETT B, 1975, LANCET, V1, P480
   KANZAKI J, 1980, ARCH OTO-RHINO-LARYN, V229, P261, DOI 10.1007/BF02565529
   MORRISON AW, 1973, J NEUROSURG, V38, P382, DOI 10.3171/jns.1973.38.3.0382
   SHIOBARA R, 1988, J NEUROSURG, V68, P358, DOI 10.3171/jns.1988.68.3.0358
   SHIOBARA R, 1997, NEW HORIZONS FACIAL, P365
   TOS M, 1992, ARCH OTOLARYNGOL, V118, P127
   Yamakami I, 1996, NEUROL SURG TOKYO, V24, P661
NR 9
TC 11
Z9 12
U1 0
U2 1
PU TAYLOR & FRANCIS AS
PI OSLO
PA CORT ADELERSGT 17, PO BOX 2562, SOLLI, 0202 OSLO, NORWAY
SN 0001-6489
J9 ACTA OTO-LARYNGOL
JI Acta Oto-Laryngol.
PD AUG
PY 2000
VL 120
IS 5
BP 623
EP 626
DI 10.1080/000164800750000441
PG 4
WC Otorhinolaryngology
WE Science Citation Index Expanded (SCI-EXPANDED)
SC Otorhinolaryngology
GA 354DR
UT WOS:000089315000009
PM 11039873
DA 2023-08-27
ER

PT J
AU Park, JR
   DiGiusto, DL
   Slovak, M
   Wright, C
   Naranjo, A
   Wagner, J
   Meechoovet, HB
   Bautista, C
   Chang, WC
   Ostberg, JR
   Jensens, MC
AF Park, Julie R.
   DiGiusto, David L.
   Slovak, Marilyn
   Wright, Christine
   Naranjo, Araceli
   Wagner, Jamie
   Meechoovet, Hunsar B.
   Bautista, Cherrilyn
   Chang, Wen-Chung
   Ostberg, Julie R.
   Jensens, Michael C.
TI Adoptive transfer of chimeric antigen receptor re-directed cytolytic T
   lymphocyte clones in patients with neuroblastoma
SO MOLECULAR THERAPY
LA English
DT Article
ID CELL-ADHESION MOLECULE; IN-VIVO PERSISTENCE; GENE-EXPRESSION; CANCER
   REGRESSION; TUMOR-GROWTH; L1; IMMUNOTHERAPY; PROGRESSION; METASTASIS;
   MIGRATION
AB Metastatic neuroblastoma is a poor-prognosis malignancy arising during childhood that overexpresses the L1-cell adhesion molecule (CD171). We have previously described a tumor L1-cell adhesion molecule-specific, single chain antibody-derived, chimeric antigen receptor designated CE7R for re-directing the antigen-specific effector functioning of cytolytic T lymphocytes. Here, we report on the feasibility of isolating, and the safety of infusing, autologous CD8(+) cytolytic T lymphocyte clones co-expressing CE7R and the selection-suicide expression enzyme HyTK in children with recurrent/ refractory neuroblastoma. The cytolytic T lymphocyte products were derived from peripheral blood mononuclear cells that were subjected to polyclonal activation, plasmid vector electrotransfer, limiting dilution hygromycin selection, and expansion to numbers sufficient for adoptive transfer. In total, 12 infusions (nine at 10(8) cells/m(2), three at 10(9) cells/m(2)) were administered to six patients. No overt toxicities to tissues known to express L1-cell adhesion molecule (e.g., central nervous system, adrenal medulla, and sympathetic ganglia) were observed. The persistence of cytolytic T lymphocyte clones in the circulation, measured by vector-specific quantitative polymerase chain reaction, was short (1-7 days) in patients with bulky disease, but significantly longer (42 days) in a patient with a limited disease burden. This first-in-humans pilot study sets the stage for clinical trials employing adoptive transfer in the context of minimal residual disease.
C1 City Hope Natl Med Ctr, Beckman Res Inst, Div Canc Immunotherapeut & Tumor Immunol, Dept Pediat Hematol Oncol, Duarte, CA 91010 USA.
   Childrens Hosp & Med Ctr, Dept Pediat Hematol Oncol, Seattle, WA 98105 USA.
   City Hope Natl Med Ctr, Beckman Res Inst, Div Hematol & Hematopoiet Cell Transplant, Duarte, CA 91010 USA.
   City Hope Natl Med Ctr, Beckman Res Inst, Dept Cytogenet, Duarte, CA 91010 USA.
   City Hope Natl Med Ctr, Beckman Res Inst, Div Mol Med, Duarte, CA 91010 USA.
C3 City of Hope; Beckman Research Institute of City of Hope; Seattle
   Children's Hospital; City of Hope; Beckman Research Institute of City of
   Hope; City of Hope; Beckman Research Institute of City of Hope; City of
   Hope; Beckman Research Institute of City of Hope
RP Jensens, MC (通讯作者)，City Hope Natl Med Ctr, Beckman Res Inst, Div Canc Immunotherapeut & Tumor Immunol, Dept Pediat Hematol Oncol, 1500 E Duarte Rd, Duarte, CA 91010 USA.
EM mjensen@coh.org
RI Park, Julie Ruggieri/IWD-6773-2023; Wilson, Matthew H/K-3193-2013; Park,
   Julie/HGC-0199-2022
FU NCI NIH HHS [P30 CA35572-21, R21 CA105824] Funding Source: Medline; NCRR
   NIH HHS [M01 RR000043] Funding Source: Medline
CR Allory Y, 2005, CLIN CANCER RES, V11, P1190
   Arlt MJE, 2006, CANCER RES, V66, P936, DOI 10.1158/0008-5472.CAN-05-1818
   Berger C, 2006, BLOOD, V107, P2294, DOI 10.1182/blood-2005-08-3503
   Berger C, 2001, J VIROL, V75, P799, DOI 10.1128/JVI.75.2.799-808.2001
   Calvo A, 2002, CANCER RES, V62, P5325
   Clarke MF, 2006, CELL, V124, P1111, DOI 10.1016/j.cell.2006.03.011
   Dudley ME, 2005, J CLIN ONCOL, V23, P2346, DOI 10.1200/JCO.2005.00.240
   Euer NI, 2005, ONCOL REP, V13, P375
   Fogel M, 2003, LANCET, V362, P869, DOI 10.1016/S0140-6736(03)14342-5
   Gast D, 2005, INT J CANCER, V115, P658, DOI 10.1002/ijc.20869
   Gattinoni L, 2006, NAT REV IMMUNOL, V6, P383, DOI 10.1038/nri1842
   Gavert N, 2005, J CELL BIOL, V168, P633, DOI 10.1083/jcb.200408051
   Gonzalez S, 2004, J GENE MED, V6, P704, DOI 10.1002/jgm.489
   Hirschmann-Jax C, 2004, P NATL ACAD SCI USA, V101, P14228, DOI 10.1073/pnas.0400067101
   Hoefnagel CA, 2001, EUR J NUCL MED, V28, P359, DOI 10.1007/s002590000454
   Izumoto S, 1996, CANCER RES, V56, P1440
   Jensen MC, 2000, MOL THER, V1, P49, DOI 10.1006/mthe.1999.0012
   Kahlon KS, 2004, CANCER RES, V64, P9160, DOI 10.1158/0008-5472.CAN-04-0454
   Mechtersheimer S, 2001, J CELL BIOL, V155, P661, DOI 10.1083/jcb.200101099
   Metelitsa LS, 2004, J EXP MED, V199, P1213, DOI 10.1084/jem.20031462
   Montgomery AMP, 1996, J CELL BIOL, V132, P475, DOI 10.1083/jcb.132.3.475
   Morgan RA, 2006, SCIENCE, V314, P126, DOI 10.1126/science.1129003
   RIDDELL SR, 1992, SCIENCE, V257, P238
   Rosenberg SA, 2004, P NATL ACAD SCI USA, V101, P14639, DOI 10.1073/pnas.0405730101
   SCHONMANN SM, 1986, INT J CANCER, V37, P255, DOI 10.1002/ijc.2910370214
   Silletti S, 2004, J BIOL CHEM, V279, P28880, DOI 10.1074/jbc.M404075200
   Thies A, 2002, EUR J CANCER, V38, P1708, DOI 10.1016/S0959-8049(02)00105-3
   Wang JJ, 2004, MOL THER, V9, P577, DOI 10.1016/j.ymthe.2003.12.011
NR 28
TC 442
Z9 536
U1 0
U2 23
PU CELL PRESS
PI CAMBRIDGE
PA 50 HAMPSHIRE ST, FLOOR 5, CAMBRIDGE, MA 02139 USA
SN 1525-0016
EI 1525-0024
J9 MOL THER
JI Mol. Ther.
PD APR
PY 2007
VL 15
IS 4
BP 825
EP 833
DI 10.1038/sj.mt.6300104
PG 9
WC Biotechnology & Applied Microbiology; Genetics & Heredity; Medicine,
   Research & Experimental
WE Science Citation Index Expanded (SCI-EXPANDED)
SC Biotechnology & Applied Microbiology; Genetics & Heredity; Research &
   Experimental Medicine
GA 150KJ
UT WOS:000245215400024
PM 17299405
OA hybrid
DA 2023-08-27
ER

PT J
AU COOK, MD
   PHILLIPS, MI
   COOK, VI
   KIMURA, B
   WILCOX, CS
AF COOK, MD
   PHILLIPS, MI
   COOK, VI
   KIMURA, B
   WILCOX, CS
TI ANGIOTENSIN-II RECEPTOR SUBTYPES ON ADRENAL ADENOMA IN PRIMARY
   HYPERALDOSTERONISM
SO JOURNAL OF THE AMERICAN SOCIETY OF NEPHROLOGY
LA English
DT Article
DE HYPERTENSION; ALDOSTERONE; ADRENOCORTICOTROPIC HORMONE
ID PLASMA ALDOSTERONE
AB Patients with an aldosterone-producing adenoma (APA) characteristically fail to show an increase in plasma aldosterone (PA) concentration with maneuvers that increase angiotensin II (Ang II), yet they retain a brisk response of PA to adrenocorticotrophic hormone. Therefore, adrenal Ang II receptor binding was characterized in a patient with APA who had a blocked PA response to Ang II infusion before adrenalectomy. The binding of (I-125)Sar1,Ile5-Ang II in adrenal gland and tumor was fully displaced by excess Ang II. In the tumor, 98% of (I-125)Sar1,Ile5-Ang II binding was displaced by the AT1 receptor antagonist losartan, yet only 5% was displaced by the AT2 receptor antagonist PD-123,319. Autoradiography of the adrenal gland itself showed a predominance of AT1 receptors in the cortex and AT2 receptors in the medulla. The tumor showed a predominance of AT1 receptors, but there was some evidence of a limited population of AT2 receptors. The tumor and adjacent adrenal contained high concentrations of Ang II. In conclusion, a defect in Ang II-stimulated aldosterone secretion in APA occurs despite high concentrations of Ang II in the adrenal and the presence of specific, high-affinity Ang II receptor binding sites.
C1 UNIV FLORIDA,COLL MED,DIV NEPHROL HYPERTENS & TRANSPLANTAT,POB 100224,GAINESVILLE,FL 32610.
   UNIV FLORIDA,COLL MED,DEPT PHYSIOL,GAINESVILLE,FL 32610.
   UNIV FLORIDA,COLL MED,CTR HYPERTENS,GAINESVILLE,FL 32610.
C3 State University System of Florida; University of Florida; State
   University System of Florida; University of Florida; State University
   System of Florida; University of Florida
FU NCRR NIH HHS [GCRC RR 00082] Funding Source: Medline; NHLBI NIH HHS
   [HL27334] Funding Source: Medline
CR BEGEOT M, 1987, ENDOCR RES, V13, P301, DOI 10.1080/07435808709035460
   BIGLIERI EG, 1990, HYPERTENSION PATHOPH, P1609
   BROWN G, 1980, J CLIN ENDOCR METAB, V51, P718, DOI 10.1210/jcem-51-4-718
   Chiu A T, 1990, Receptor, V1, P33
   CHIU AT, 1989, BIOCHEM BIOPH RES CO, V165, P196, DOI 10.1016/0006-291X(89)91054-1
   FONTES RG, 1991, AM J HYPERTENS, V4, P786, DOI 10.1093/ajh/4.9.786
   GANGULY A, 1973, J CLIN ENDOCR METAB, V36, P401, DOI 10.1210/jcem-36-2-401
   HOLLENBERG NK, 1974, J CLIN INVEST, V54, P32
   KEM DC, 1971, ARCH INTERN MED, V128, P380, DOI 10.1001/archinte.128.3.380
   KEM DC, 1978, J CLIN ENDOCR METAB, V46, P551
   PHILLIPS MI, 1991, METHODS NEUROSCI, V6, P177
   TOFOVIC SP, 1991, HYPERTENSION, V18, P774, DOI 10.1161/01.HYP.18.6.774
NR 12
TC 18
Z9 19
U1 0
U2 2
PU WILLIAMS & WILKINS
PI BALTIMORE
PA 351 WEST CAMDEN ST, BALTIMORE, MD 21201-2436
SN 1046-6673
J9 J AM SOC NEPHROL
JI J. Am. Soc. Nephrol.
PD JUL
PY 1993
VL 4
IS 1
BP 111
EP 116
PG 6
WC Urology & Nephrology
WE Science Citation Index Expanded (SCI-EXPANDED)
SC Urology & Nephrology
GA LR289
UT WOS:A1993LR28900014
PM 8400063
DA 2023-08-27
ER

PT J
AU Patel, AJ
   Gressot, LV
   Cherian, J
   Desai, SK
   Jea, A
AF Patel, Akash J.
   Gressot, Loyola V.
   Cherian, Jacob
   Desai, Sohum K.
   Jea, Andrew
TI Far lateral paracondylar versus transcondylar approach in the pediatric
   age group: CT morphometric analysis
SO JOURNAL OF CLINICAL NEUROSCIENCE
LA English
DT Article
DE Cerebellopontine angle tumors; Far lateral approach; Paracondylar
   approach; Pediatric skull base
ID SKULL BASE SURGERY; FORAMEN MAGNUM; CRANIOVERTEBRAL JUNCTION; SUBCRANIAL
   APPROACH; INTRADURAL LESIONS; ANTERIOR PORTION; FOSSA APPROACH; ANATOMY;
   TUMORS
AB This study aimed to determine if partial removal of the occipital condyle provides a significant increase in visibility and "angle of attack" for treating lesions with extension ventral to the brainstem in children using CT morphometric data. Morphometric analysis was performed in 199 children using CT scans. Angle of attack was measured for both the paracondylar and transcendylar far lateral approach. Statistical analysis was performed using paired or unpaired Student's t-tests (p <0.05) and linear regression analysis. For the far lateral paracondylar approach, the overall angle of attack was 85 9 degrees (range, 60119 degrees). The overall angle of attack for the far lateral transcondylar approach was 70 9 degrees (range, 48-105 degrees). This difference was significant (p < 0.0001). Based on our data, resection of one-third of the occipital condyle in a far lateral transcondylar approach can improve angle of attack by approximately 15 degrees, regardless of age or sex, in the pediatric age group. It is important to keep in mind that there are risks attendant to resection of the occipital condyle, thus the resection of the occipital condyle in children should not be a mandatory part of the far lateral approach; rather, the decision-making should be individualized and considered on a case-by-case basis. (C) 2014 Elsevier Ltd. All rights reserved.
C1 [Patel, Akash J.; Gressot, Loyola V.; Cherian, Jacob; Desai, Sohum K.; Jea, Andrew] Texas Childrens Hosp, Baylor Coll Med, Div Pediat Neurosurg, Dept Neurosurg, Houston, TX 77030 USA.
C3 Baylor College of Medicine
RP Jea, A (通讯作者)，Texas Childrens Hosp, Baylor Coll Med, Div Pediat Neurosurg, Dept Neurosurg, 6621 Fannin St,CCC 1230-01,12th Floor, Houston, TX 77030 USA.
EM ahjea@texaschildrens.org
OI Desai, Sohum/0000-0001-6803-3771
CR ALMEFTY O, 1988, NEUROSURGERY, V22, P510, DOI 10.1227/00006123-198803000-00010
   ALMEFTY O, 1987, NEUROSURGERY, V21, P474, DOI 10.1227/00006123-198710000-00006
   AlMefty O, 1996, J NEUROSURG, V84, P1, DOI 10.3171/jns.1996.84.1.0001
   Arnautovic KI, 2000, J NEUROSURG, V92, P71, DOI 10.3171/spi.2000.92.1.0071
   BERTALANFFY H, 1991, NEUROSURGERY, V29, P815, DOI 10.1227/00006123-199112000-00002
   Brockmeyer D, 2003, PEDIATR NEUROSURG, V38, P9, DOI 10.1159/000067563
   Browd SR, 2008, J NEUROS-PEDIATR, V2, P359, DOI 10.3171/PED.2008.2.11.359
   CALVY TM, 1987, AM J NEURORADIOL, V8, P489
   DEOLIVEIRA E, 1985, SURG NEUROL, V24, P293, DOI 10.1016/0090-3019(85)90042-4
   Dowd GC, 1999, NEUROSURGERY, V45, P95, DOI 10.1097/00006123-199907000-00023
   FISCH U, 1979, ARCH OTOLARYNGOL, V105, P99
   GEORGE B, 1988, SURG NEUROL, V29, P484, DOI 10.1016/0090-3019(88)90145-0
   HEROS RC, 1986, J NEUROSURG, V64, P559, DOI 10.3171/jns.1986.64.4.0559
   HOUSE WF, 1976, ARCH OTOLARYNGOL, V102, P334
   HOUSE WF, 1963, ARCHIV OTOLARYNGOL, V78, P460
   KENNEDY JD, 1994, J NEURO-ONCOL, V20, P291, DOI 10.1007/BF01053045
   M Samii, 1996, NEUROSURGERY, V39, P1094
   Margalit Nevo S, 2005, Neurosurgery, V56, P324, DOI 10.1227/01.NEU.0000156796.28536.6D
   Menezes AH, 2008, CHILD NERV SYST, V24, P1173, DOI 10.1007/s00381-008-0598-4
   Nanda A, 2002, J NEUROSURG, V96, P302, DOI 10.3171/jns.2002.96.2.0302
   PARENT AD, 1995, PEDIATR NEUROSURG, V22, P57, DOI 10.1159/000120878
   RAVEH J, 1995, J NEUROSURG, V82, P1002, DOI 10.3171/jns.1995.82.6.1002
   RAVEH J, 1993, ARCH OTOLARYNGOL, V119, P385
   Salas E, 1999, J NEUROSURG, V90, P206, DOI 10.3171/spi.1999.90.2.0206
   Samii M, 1996, NEUROSURGERY, V39, P1086, DOI 10.1097/00006123-199612000-00003
   SEN CN, 1990, NEUROSURGERY, V27, P197, DOI 10.1227/00006123-199008000-00004
   SEN CN, 1991, ACTA NEUROCHIR, V108, P70, DOI 10.1007/BF01407670
   Teo C, 1999, CHILD NERV SYST, V15, P103, DOI 10.1007/s003810050343
   Thompson BG, 1998, SURG CRANIOVERTEBRAL, P467
   Van Loveren H R, 1994, Clin Neurosurg, V41, P425
NR 30
TC 11
Z9 11
U1 0
U2 1
PU ELSEVIER SCI LTD
PI OXFORD
PA THE BOULEVARD, LANGFORD LANE, KIDLINGTON, OXFORD OX5 1GB, OXON, ENGLAND
SN 0967-5868
EI 1532-2653
J9 J CLIN NEUROSCI
JI J. Clin. Neurosci.
PD DEC
PY 2014
VL 21
IS 12
BP 2194
EP 2200
DI 10.1016/j.jocn.2014.05.022
PG 7
WC Clinical Neurology; Neurosciences
WE Science Citation Index Expanded (SCI-EXPANDED)
SC Neurosciences & Neurology
GA AX0DF
UT WOS:000346622900027
PM 25107454
DA 2023-08-27
ER

PT J
AU Sawazumi, T
   Kato, I
   Tanaka, M
   Tanaka, Y
   Yamanaka, S
   Kuroda, N
   Yao, M
   Nagashima, Y
   Ohashi, K
AF Sawazumi, Tomoe
   Kato, Ikuma
   Tanaka, Mio
   Tanaka, Yukichi
   Yamanaka, Shoji
   Kuroda, Naoto
   Yao, Masahiro
   Nagashima, Yoji
   Ohashi, Kenichi
TI Xp11.2/TFE3 translocation-associated renal cell carcinoma with
   multilocular cystic structures in an elderly patient: a case report
SO INTERNATIONAL JOURNAL OF CLINICAL AND EXPERIMENTAL PATHOLOGY
LA English
DT Article
DE Xp11.2/TFE3 translocation-associated renal cell carcinoma (Xp11.2-RCC);
   elderly; multilocular cystic structures; TFE3; fluorescence in situ
   hybridization (FISH)
ID BREAK-APART FISH; TFE3
AB Background: Xp11.2 translocation-associated renal cell carcinomas (Xp11.2-RCCs) are a rare subtype of renal neoplasm. The incidence of these tumors is lower in the elderly than in children and young adults. Furthermore, there have been very few reports of Xp11.2-RCCs with multilocular cystic structures. Case: A 66-year-old Japanese female was admitted to our hospital with amultilocular cystic lesion in her right kidney. Computed tomography revealed that the lesion occupied the cortex and medulla of the upper pole of the right kidney, and partial nephrectomy was performed. Resected tissue contained a multilocular cystic tumor measuring 4.5x4.3x4.0 cm. Histologically, the cyst walls were composed of thin fibrous septa covered by a few layers of tumor cells with a clear cytoplasm. Psammoma bodies were scattered in the cyst lining. Immunohistochemically, most of tumor cells were positive for TFE3, alpha-methylacyl CoA racemase (AMCAR), and cathepsin K. Tumor cells also showed immunoreactivities for CD10 and cytokeratins, but were negative for carbonic anhydrase 9 and c-kit. Fluorescence in situ hybridization using a break-apart probe revealed monoalleleic TFE3 breakage. Based on these results, the tumor was diagnosed as Xp11.2-RCC, even though the patient's age and morphological architecture were not representative. Conclusion: This case demonstrated that Xp11.2-RCCs may occur in adults with multilocular cystic structures. Retrospectively, the recognition of psammoma bodies represented an important diagnostic sign.
C1 [Sawazumi, Tomoe; Yamanaka, Shoji; Ohashi, Kenichi] Yokohama City Univ Med, Dept Anat & Surg Pathol, Yokohama, Kanagawa, Japan.
   [Yao, Masahiro] Yokohama City Univ Med, Dept Anat & Surg Urol, Yokohama, Kanagawa, Japan.
   [Kato, Ikuma; Ohashi, Kenichi] Yokohama City Univ, Grad Sch Med, Dept Mol Pathol, Yokohama, Kanagawa, Japan.
   [Tanaka, Mio; Tanaka, Yukichi] Kanagawa Childrens Med Ctr, Dept Pathol, Yokohama, Kanagawa, Japan.
   [Kuroda, Naoto] Kochi Red Cross Hosp, Dept Diagnost Pathol, Kochi, Japan.
   [Nagashima, Yoji] Tokyo Womens Med Univ Hosp, Dept Surg Pathol, Tokyo, Japan.
C3 Yokohama City University; Yokohama City University; Yokohama City
   University; Tokyo Women's Medical University
RP Sawazumi, T (通讯作者)，Yokohama City Univ Med, Dept Anat, Kanazawa Ku, 3-9 Fukuura, Yokohama, Kanagawa 2360004, Japan.; Sawazumi, T (通讯作者)，Yokohama City Univ Med, Dept Surg Pathol, Kanazawa Ku, 3-9 Fukuura, Yokohama, Kanagawa 2360004, Japan.
EM tomo-sawa@yokohama-cu.ac.jp
RI Nagashima, Yoji/AAA-2591-2021; Kato, Ikuma/AAF-5926-2020
OI Kato, Ikuma/0000-0002-7731-9509
CR [Anonymous], 2004, WHO CLASSIFICATION T
   Green WM, 2013, AM J SURG PATHOL, V37, P1150, DOI 10.1097/PAS.0b013e31828a69ae
   Huang WH, 2015, GENE CHROMOSOME CANC, V54, P500, DOI 10.1002/gcc.22261
   Kuroda N, 2013, POL J PATHOL, V64, P233, DOI 10.5114/PJP.2013.39329
   Macher-Goeppinger S, 2012, MODERN PATHOL, V25, P308, DOI 10.1038/modpathol.2011.169
   Rao Q, 2013, AM J SURG PATHOL, V37, P804, DOI 10.1097/PAS.0b013e31827e17cb
   Suzigan S, 2007, INT J SURG PATHOL, V15, P199, DOI 10.1177/1066896906295891
   Young EE, 2015, UROL ONCOL, V15, P1
NR 8
TC 0
Z9 0
U1 0
U2 1
PU E-CENTURY PUBLISHING CORP
PI MADISON
PA 40 WHITE OAKS LN, MADISON, WI 53711 USA
SN 1936-2625
J9 INT J CLIN EXP PATHO
JI Int. J. Clin. Exp. Pathol.
PY 2016
VL 9
IS 3
BP 3987
EP 3992
PG 6
WC Oncology; Pathology
WE Science Citation Index Expanded (SCI-EXPANDED)
SC Oncology; Pathology
GA DO2FA
UT WOS:000377594100155
DA 2023-08-27
ER

PT J
AU Romesser, PB
   Cahlon, O
   Scher, E
   Zhou, Y
   Berry, SL
   Rybkin, A
   Sine, KM
   Tang, SK
   Sherman, EJ
   Wong, R
   Lee, NY
AF Romesser, Paul B.
   Cahlon, Oren
   Scher, Eli
   Zhou, Ying
   Berry, Sean L.
   Rybkin, Alisa
   Sine, Kevin M.
   Tang, Shikui
   Sherman, Eric J.
   Wong, Richard
   Lee, Nancy Y.
TI Proton beam radiation therapy results in significantly reduced toxicity
   compared with intensity-modulated radiation therapy for head and neck
   tumors that require ipsilateral radiation
SO RADIOTHERAPY AND ONCOLOGY
LA English
DT Article
DE Proton beam; IMRT; Head and neck cancer; Proton beam radiation
ID QUALITY-OF-LIFE; NASOPHARYNGEAL CARCINOMA; CANCER; RADIOTHERAPY;
   OUTCOMES; IRRADIATION
AB Background: As proton beam radiation therapy (PBRT) may allow greater normal tissue sparing when compared with intensity-modulated radiation therapy (IMRT), we compared the dosimetry and treatment-related toxicities between patients treated to the ipsilateral head and neck with either PBRT or IMRT.
   Methods: Between 01/2011 and 03/2014, 41 consecutive patients underwent ipsilateral irradiation for major salivary gland cancer or cutaneous squamous cell carcinoma. The availability of PBRT, during this period, resulted in an immediate shift in practice from IMRT to PBRT, without any change in target delineation. Acute toxicities were assessed using the National Cancer Institute Common Terminology Criteria for Adverse Events version 4.0.
   Results: Twenty-three (56.1%) patients were treated with IMRT and 18 (43.9%) with PBRT. The groups were balanced in terms of baseline, treatment, and target volume characteristics. IMRT plans had a greater median maximum brainstem (29.7 Gy vs. 0.62 Gy (RBE), P < 0.001), maximum spinal cord (36.3 Gy vs. 1.88 Gy (RBE), P < 0.001), mean oral cavity (20.6 Gy vs. 0.94 Gy (RBE), P < 0.001), mean contralateral parotid (1.4 Gy vs. 0.0 Gy (RBE), P < 0.001), and mean contralateral submandibular (4.1 Gy vs. 0.0 Gy (RBE), P < 0.001) dose when compared to PBRT plans. PBRT had significantly lower rates of grade 2 or greater acute dysgeusia (5.6% vs. 65.2%, P < 0.001), mucositis (16.7% vs. 52.2%, P = 0.019), and nausea (11.1% vs. 56.5%, P = 0.003).
   Conclusions: The unique properties of PBRT allow greater normal tissue sparing without sacrificing target coverage when irradiating the ipsilateral head and neck. This dosimetric advantage seemingly translates into lower rates of acute treatment-related toxicity. (C) 2015 Elsevier Ireland Ltd. All rights reserved.
C1 [Romesser, Paul B.; Cahlon, Oren; Scher, Eli; Berry, Sean L.; Rybkin, Alisa; Lee, Nancy Y.] Mem Sloan Kettering Canc Ctr, Dept Radiat Oncol, 1275 York Ave, New York, NY 10021 USA.
   [Cahlon, Oren; Sine, Kevin M.; Tang, Shikui] ProCure Proton Therapy Ctr, Somerset, NJ USA.
   [Scher, Eli] Rowan Univ, Sch Osteopath Med, Stratford, NJ USA.
   [Zhou, Ying] Mem Sloan Kettering Canc Ctr, Dept Med Phys, 1275 York Ave, New York, NY 10021 USA.
   [Sherman, Eric J.] Mem Sloan Kettering Canc Ctr, Dept Med, 1275 York Ave, New York, NY 10021 USA.
   [Wong, Richard] Mem Sloan Kettering Canc Ctr, Dept Surg, 1275 York Ave, New York, NY 10021 USA.
C3 Memorial Sloan Kettering Cancer Center; Rowan University; Rowan
   University School of Osteopathic Medicine; Memorial Sloan Kettering
   Cancer Center; Memorial Sloan Kettering Cancer Center; Memorial Sloan
   Kettering Cancer Center
RP Lee, NY (通讯作者)，Mem Sloan Kettering Canc Ctr, 1275 York Ave, New York, NY 10065 USA.
EM leen2@mskcc.org
OI Romesser, Paul/0000-0001-8268-2903
FU NCI NIH HHS [P30 CA008748] Funding Source: Medline
CR Ahn PH, 2014, CANCER J, V20, P421, DOI 10.1097/PPO.0000000000000077
   Capuano G, 2008, HEAD NECK-J SCI SPEC, V30, P503, DOI 10.1002/hed.20737
   Denham JW, 1999, RADIOTHER ONCOL, V52, P157, DOI 10.1016/S0167-8140(99)00107-3
   Dorr W, 2001, RADIOTHER ONCOL, V61, P223, DOI 10.1016/S0167-8140(01)00429-7
   Duke RL, 2005, LARYNGOSCOPE, V115, P678, DOI 10.1097/01.mlg.0000161354.28073.bc
   Eisbruch A, 2001, INT J RADIAT ONCOL, V50, P695, DOI 10.1016/S0360-3016(01)01512-7
   Eisbruch A, 2004, INT J RADIAT ONCOL, V60, P1425, DOI 10.1016/j.ijrobp.2004.05.050
   Eisbruch A, 1999, Acta Otorhinolaryngol Belg, V53, P271
   Eisbruch A, 2003, WORLD J SURG, V27, P832, DOI 10.1007/s00268-003-7105-6
   Hammerlid E, 2001, HEAD NECK-J SCI SPEC, V23, P113, DOI 10.1002/1097-0347(200102)23:2<113::AID-HED1006>3.0.CO;2-W
   Holliday EB, 2014, INT J RADIAT ONCOL, V89, P292, DOI 10.1016/j.ijrobp.2014.02.029
   Hunt MA, 2001, INT J RADIAT ONCOL, V49, P623, DOI 10.1016/S0360-3016(00)01389-4
   JENSEN AB, 1994, ACTA ONCOL, V33, P487, DOI 10.3109/02841869409083923
   Johansson J, 2004, RADIOTHER ONCOL, V72, P129, DOI 10.1016/j.radonc.2004.03.018
   KAPLAN EL, 1958, J AM STAT ASSOC, V53, P457, DOI 10.2307/2281868
   Langendijk JA, 2008, J CLIN ONCOL, V26, P3770, DOI 10.1200/JCO.2007.14.6647
   Lee N, 2002, INT J RADIAT ONCOL, V53, P12, DOI 10.1016/S0360-3016(02)02724-4
   Lee N, 2015, MED RADIOLOGY RAD ON
   Lee NY, 2013, MAJORY SALIVARY GLAN
   Lin A, 2003, INT J RADIAT ONCOL, V57, P61, DOI 10.1016/S0360-3016(03)00361-4
   List MA, 2004, SEMIN RADIAT ONCOL, V14, P178, DOI 10.1053/j.semradonc.2003.12.008
   Lukens JN, 2015, CURR OPIN ONCOL
   Ma BBY, 2009, ANN ONCOL, V20, P1854, DOI 10.1093/annonc/mdp065
   Ramaekers BLT, 2011, CANCER TREAT REV, V37, P185, DOI 10.1016/j.ctrv.2010.08.004
   Romesser PB, 2012, CANCER-AM CANCER SOC, V118, P6072, DOI 10.1002/cncr.27633
   Stewart F. A., 2012, Annals of the ICRP, V41, P37, DOI 10.1016/j.icrp.2012.02.001
   Takamiya R, 2007, J APPL CLIN MED PHYS, V8, P26, DOI 10.1120/jacmp.v8i2.2412
   Trotti A, 2000, INT J RADIAT ONCOL, V47, P1, DOI 10.1016/S0360-3016(99)00558-1
   van de Water TA, 2011, INT J RADIAT ONCOL, V79, P1216, DOI 10.1016/j.ijrobp.2010.05.012
   van der Laan HP, 2013, ACTA ONCOL, V52, P561, DOI 10.3109/0284186X.2012.692885
   Vergeer MR, 2009, INT J RADIAT ONCOL, V74, P1, DOI 10.1016/j.ijrobp.2008.07.059
   Widesott L, 2008, INT J RADIAT ONCOL, V72, P589, DOI 10.1016/j.ijrobp.2008.05.065
   Xia P, 2004, INT J RADIAT ONCOL, V59, P886, DOI 10.1016/j.ijrobp.2004.02.040
NR 33
TC 119
Z9 121
U1 0
U2 10
PU ELSEVIER IRELAND LTD
PI CLARE
PA ELSEVIER HOUSE, BROOKVALE PLAZA, EAST PARK SHANNON, CO, CLARE, 00000,
   IRELAND
SN 0167-8140
EI 1879-0887
J9 RADIOTHER ONCOL
JI Radiother. Oncol.
PD FEB
PY 2016
VL 118
IS 2
BP 286
EP 292
DI 10.1016/j.radonc.2015.12.008
PG 7
WC Oncology; Radiology, Nuclear Medicine & Medical Imaging
WE Science Citation Index Expanded (SCI-EXPANDED)
SC Oncology; Radiology, Nuclear Medicine & Medical Imaging
GA DI3SY
UT WOS:000373420000012
PM 26867969
OA Green Accepted
DA 2023-08-27
ER

PT J
AU Liu, JK
   Sayama, CM
   Shelton, C
   MacDonald, JD
AF Liu, James K.
   Sayama, Christina M.
   Shelton, Clough
   MacDonald, Joel D.
TI Transient facial nerve palsy after topical papaverine application during
   vestibular schwannoma surgery
SO JOURNAL OF NEUROSURGERY
LA English
DT Article
DE acoustic neuroma; facial nerve palsy; hearing preservation;
   intracisternal papaverine; vestibular schwannoma
ID CEREBELLOPONTINE ANGLE SURGERY; INTERNAL AUDITORY ARTERY; INTRACISTERNAL
   PAPAVERINE; VASOSPASM; ISCHEMIA; CRANIOTOMY; COCHLEA; MODEL
AB Some evidence in the literature supports the topical application of papaverine to the cochlear nerve to prevent internal auditory artery vasospasm and cochlear ischemia as a method of enhancing the ability to preserve hearing during acoustic neuroma surgery. The authors report a case of transient facial nerve palsy that occurred after papaverine was topically applied during a hearing preservation acoustic neuroma removal. A 58-year-old woman presented with tinnitus and serviceable sensorineural hearing loss in her right ear (speech reception threshold 15 dB, speech discrimination score 100%). Magnetic resonance imaging demonstrated a 1.5-cm acoustic neuroma in the right cerebellopontine angle (CPA). A retrosigmoid approach was performed to achieve gross-total resection of the tumor. During tumor removal, a solution of 3% papaverine soaked in a Gelfoam pledget was placed over the cochlear nerve. Shortly thereafter, the quality of the facial nerve stimulation deteriorated markedly. Electrical stimulation of the facial nerve did not elicit a response at the level of the brainstem but was observed to elicit a robust response more peripherally. There were no changes in auditory brainstem responses. Immediately after surgery, the patient had a House-Brackmann Grade V facial palsy on the tight side. After several hours, this improved to a Grade I. At the 1-month follow-up examination, the patient exhibited normal facial nerve function and stable hearing.
   Intracisternal papaverine may cause a transient facial nerve palsy by producing a temporary conduction block of the facial nerve. This adverse effect should be recognized when topical papaverine is used during CPA surgery.
C1 Northwestern Univ, Feinberg Sch Med, Dept Neurol Surg, Evanston NW Healthcare, Evanston, IL 60201 USA.
   Univ Utah, Dept Neurosurg, Div Otolaryngol Head & Neck Surg, Salt Lake City, UT USA.
   Univ Utah, Dept Surg, Div Otolaryngol Head & Neck Surg, Salt Lake City, UT USA.
C3 NorthShore University Health System; Northwestern University; Feinberg
   School of Medicine; Utah System of Higher Education; University of Utah;
   Utah System of Higher Education; University of Utah
RP Liu, JK (通讯作者)，Northwestern Univ, Feinberg Sch Med, Dept Neurol Surg, Evanston NW Healthcare, 2650 Ridge Ave, Evanston, IL 60201 USA.
EM jliu@enh.org
CR Bala I, 2006, ANESTH ANALG, V102, P965, DOI 10.1213/01.ANE.0000190791.56084.23
   BRACKMANN DE, 1994, AM J OTOL, V15, P614
   Eisenman DJ, 1999, AM J OTOL, V20, P77
   HARNER SG, 1983, MAYO CLIN PROC, V58, P721
   HENDRIX LE, 1994, AM J NEURORADIOL, V15, P716
   KASSELL NF, 1992, J NEUROSURG, V77, P848, DOI 10.3171/jns.1992.77.6.0848
   Lang EW, 2002, NEUROL MED-CHIR, V42, P565, DOI 10.2176/nmc.42.565
   LEVINE RA, 1993, ANN OTO RHINOL LARYN, V102, P127, DOI 10.1177/000348949310200210
   McLoughlin AL, 1997, J NEUROSURG ANESTH, V9, P21, DOI 10.1097/00008506-199701000-00007
   Mom T, 1999, HEARING RES, V133, P40, DOI 10.1016/S0378-5955(99)00056-8
   Mom T, 2000, AM J OTOL, V21, P735
   Morawski K, 2003, OTOL NEUROTOL, V24, P918, DOI 10.1097/00129492-200311000-00017
   Newell DW, 1999, CRIT CARE CLIN, V15, P685, DOI 10.1016/S0749-0704(05)70082-8
   PRITZ MB, 1994, SURG NEUROL, V41, P281, DOI 10.1016/0090-3019(94)90173-2
   Reddy KRM, 2006, J NEUROSURG ANESTH, V18, P221, DOI 10.1097/01.ana.0000211003.40904.df
   Ren TY, 1995, HEARING RES, V92, P30, DOI 10.1016/0378-5955(95)00192-1
NR 16
TC 6
Z9 6
U1 0
U2 1
PU AMER ASSOC NEUROLOGICAL SURGEONS
PI ROLLING MEADOWS
PA 5550 MEADOWBROOK DRIVE, ROLLING MEADOWS, IL 60008 USA
SN 0022-3085
J9 J NEUROSURG
JI J. Neurosurg.
PD NOV
PY 2007
VL 107
IS 5
BP 1039
EP 1042
DI 10.3171/JNS-07/11/1039
PG 4
WC Clinical Neurology; Surgery
WE Science Citation Index Expanded (SCI-EXPANDED)
SC Neurosciences & Neurology; Surgery
GA 230LN
UT WOS:000250878100021
PM 17977279
DA 2023-08-27
ER

PT J
AU Mohri, M
   Yamano, J
   Saito, K
   Nakada, M
AF Mohri, Masanao
   Yamano, Jun
   Saito, Katsuhiko
   Nakada, Mitsutoshi
TI Spinal Accessory Nerve Meningioma at the Foramen Magnum with Medullar
   Compression: A Case Report and Literature Review
SO WORLD NEUROSURGERY
LA English
DT Review
DE Foramen magnum; Meningioma; Spinal accessory nerve
AB BACKGROUND: Meningiomas that arise from the cranial nerve are rare. We present a case with an intradural extramedullary tumor at the foramen magnum originating from the spinal accessory nerve.
   CASE DESCRIPTION: The patient was a 69-year-old woman with dizziness and pain in the bilateral shoulder for 2 years. Neurologic examination revealed spinal accessory nerve palsy (difficult in raising the shoulder, deficit of 3/5) on the left side without further deficits. Magnetic resonance imaging showed medullar compression because of a left intradural extramedullary foramen magnum lesion dorsolateral to the medulla. Surgical exposure via a midline suboccipital approach with C1 laminectomy revealed that the lesion arises from the left accessory nerve without dural attachment. The tumor was resected without injury to the spinal accessory nerve, and histologic examination revealed that it was a meningothelial meningioma. The spinal accessory nerve palsy improved to 4 of 5 after 3 months after surgery.
   CONCLUSIONS: To our knowledge, this is the first report of an accessory nerve meningioma at the foramen magnum in which the spinal accessory nerve palsy appeared before operation and improved after tumor resection.
C1 [Mohri, Masanao; Yamano, Jun] Toyama City Hosp, Dept Neurosurg, Toyama, Japan.
   [Saito, Katsuhiko] Toyama City Hosp, Dept Pathol, Toyama, Japan.
   [Nakada, Mitsutoshi] Kanazawa Univ, Grad Sch Med Sci, Dept Neurosurg, Kanazawa, Ishikawa, Japan.
C3 Kanazawa University
RP Mohri, M (通讯作者)，Toyama City Hosp, Dept Neurosurg, Toyama, Japan.
EM mmohri@tch.toyama.toyama.jp
RI Nakada, Mitsutoshi/B-2790-2012
OI Nakada, Mitsutoshi/0000-0001-9419-6101
CR Fujimoto Y, 2004, J NEURO-ONCOL, V68, P185, DOI 10.1023/B:NEON.0000027774.19801.af
   Hart AJ, 1998, J NEUROSURG, V88, P1104, DOI 10.3171/jns.1998.88.6.1104
   Kurokawa R, 2004, NEUROSURGERY, V54, P510, DOI 10.1227/01.NEU.0000103676.82231.91
   Liechty P, 2007, FOLIA NEUROPATHOL, V45, P23
   MEYER FB, 1984, J NEUROSURG, V61, P136, DOI 10.3171/jns.1984.61.1.0136
   Missori Paolo, 2017, Surg Neurol Int, V8, P187, DOI 10.4103/sni.sni_200_17
   NG THK, 1989, J NEUROSURG, V70, P646, DOI 10.3171/jns.1989.70.4.0646
   Tatagiba M, 2005, ACTA NEUROCHIR, V147, P909, DOI 10.1007/s00701-005-0520-8
   Thome C, 2003, ACTA NEUROCHIR, V145, P309, DOI 10.1007/s00701-002-1059-6
NR 9
TC 0
Z9 0
U1 0
U2 0
PU ELSEVIER SCIENCE INC
PI NEW YORK
PA STE 800, 230 PARK AVE, NEW YORK, NY 10169 USA
SN 1878-8750
EI 1878-8769
J9 WORLD NEUROSURG
JI World Neurosurg.
PD AUG
PY 2019
VL 128
BP 158
EP 161
DI 10.1016/j.wneu.2019.05.013
PG 4
WC Clinical Neurology; Surgery
WE Science Citation Index Expanded (SCI-EXPANDED)
SC Neurosciences & Neurology; Surgery
GA IJ4SX
UT WOS:000475895100158
PM 31082561
DA 2023-08-27
ER

PT J
AU Kireeva, G
   Gubareva, E
   Maydin, M
   Osetnik, V
   Kruglov, S
   Panchenko, A
   Dorofeeva, A
   Tyndyk, M
   Fedoros, E
   Anisimov, V
AF Kireeva, Galina
   Gubareva, Ekaterina
   Maydin, Mikhail
   Osetnik, Vladislav
   Kruglov, Stepan
   Panchenko, Andrey
   Dorofeeva, Anastasia
   Tyndyk, Margarita
   Fedoros, Elena
   Anisimov, Vladimir
TI Efficacy and Safety of Systemic and Locoregional Cisplatin Chronotherapy
   in Rats with Ovarian Carcinoma
SO ONCOTARGETS AND THERAPY
LA English
DT Article
DE ovarian cancer; circadian rhythm; chronochemotherapy; cisplatin;
   hyperthermic intraperitoneal chemoperfusion; HIPEC; proliferation; DNA
   damage
ID CELL-CYCLE GENES; CIRCADIAN-RHYTHM; DNA-DAMAGE; REPAIR; CLOCK;
   DEPENDENCE; PREDICTOR; TUMORS; MICE; TIME
AB Aim: Alterations in circadian rhythms caused by tumor growth are thought to be clinically relevant as they affect the prognosis and treatment response. We aimed to evaluate the chronotherapeutic approach in rats with ovarian cancer receiving cisplatin intravenously (IV) or with hyperthermic intraperitoneal chemoperfusion (HIPEC) and to assess daily variations in tumor and intestinal epithelium proliferation.
   Methods: In the pilot study, we used 12 intact rats and 12 rats with transplantable ovarian cancer, which were euthanized at ZT0 (08:00, lights on), ZT6, ZT12 and ZT18. In the main study, we used 45 rats with transplantable ovarian cancer. Animals were randomized into five groups: control, HIPEC with cisplatin at ZT0 (08:00), HIPEC with cisplatin at ZT12 (20:00), IV cisplatin at ZT0 and IV cisplatin at ZT12. We assessed the proliferation rate of tumor and small intestinal epithelium, apoptosis in small intestinal epithelium, and levels of gamma-H2AX (DNA damage/repair marker) in kidneys and liver. Survival was calculated in each group.
   Results: Ascitic ovarian cancer disrupted daily variations in intestinal epithelium proliferation and DNA damage/repair in rats. Ovarian carcinoma exhibited no daily variation in mitotic activity. In animals receiving IV cisplatin, massive cell damage in the renal medulla and cystic changes within renal tubules were observed, unlike in rats receiving HIPEC. Tumor mitotic activity was lower in morning-treated groups. The median survival of rats in the control group was 8.5 days (95% CI 6.0-22.0), in HIPEC at ZT0 40.5 days (95% CI 28.0-47.0, p<0.001) and in HIPEC at ZT12 32.0 days (95% CI 28.0-37.0, p<0.001).
   Conclusion: In a rat model, ovarian tumor growth disrupted daily variations in intestinal epithelium proliferation and caused genotoxic stress in tumor-free tissues. HIPEC with cisplatin at ZT0 had a better efficacy/toxicity profile than HIPEC with cisplatin at ZT12 and IV administration at both time points.
C1 [Kireeva, Galina; Gubareva, Ekaterina; Maydin, Mikhail; Kruglov, Stepan; Panchenko, Andrey; Dorofeeva, Anastasia; Tyndyk, Margarita; Fedoros, Elena; Anisimov, Vladimir] NN Petrov Natl Med Res Ctr Oncol, Dept Carcinogenesis & Aging, Leningradskaya Str 68, St Petersburg 197758, Russia.
   [Osetnik, Vladislav] St Petersburg State Univ Hosp, Surg Dept, St Petersburg, Russia.
RP Kireeva, G (通讯作者)，NN Petrov Natl Med Res Ctr Oncol, Dept Carcinogenesis & Aging, Leningradskaya Str 68, St Petersburg 197758, Russia.
EM galinakireyeva@mail.ru
RI Maydin, Mikhail/D-6277-2018; Dorofeeva, Anastasiia/AAE-1399-2022;
   Panchenko, Andrey V/B-7345-2016; Kireeva, Galina/H-6963-2016
OI Maydin, Mikhail/0000-0002-2264-4857; Dorofeeva,
   Anastasiia/0000-0002-8738-2296; Panchenko, Andrey V/0000-0002-5346-7646;
   Kireeva, Galina/0000-0002-4732-5895; Gubareva,
   Ekaterina/0000-0002-9212-6086; Anisimov, Vladimir/0000-0002-3683-861X;
   Margarita, Tyndyk/0000-0002-4755-9317
FU Russian Science Foundation (RSF) [18-75-10017]; Russian Science
   Foundation [18-75-10017] Funding Source: Russian Science Foundation
FX This work was supported by the Russian Science Foundation (RSF) (grant
   number 18-75-10017).
CR Auer RC, 2020, EUR J CANCER, V127, P76, DOI 10.1016/j.ejca.2019.10.034
   Bespalov VG, 2016, J SURG ONCOL, V113, P438, DOI 10.1002/jso.24140
   BOUGHATTAS NA, 1989, CANCER RES, V49, P3362
   BOUGHATTAS NA, 1988, TOXICOL APPL PHARM, V96, P233, DOI 10.1016/0041-008X(88)90083-X
   Boussios S, 2020, ANN TRANSL MED, V8, DOI 10.21037/atm-2020-oc-14
   Boussios S, 2020, DRUGS R&D, V20, P55, DOI 10.1007/s40268-020-00301-8
   Chakarov, 2014, BIODISCOVERY, V13, pe8960
   Chan DL, 2012, CANCER MANAG RES, V4
   Cristea M, 2010, THER ADV MED ONCOL, V2
   Cruz C, 2018, ANN ONCOL, V29, P5
   Dakup Panshak P, 2018, Oncotarget, V9, P14524, DOI 10.18632/oncotarget.24539
   Granda TG, 2004, FASEB J, V18, P304, DOI 10.1096/fj.04-2665fje
   Granda TG, 2002, BRIT J CANCER, V86, P999, DOI 10.1038/sj.bjc.6600168
   Gubareva E. A., 2019, Voprosy Onkologii (St. Petersburg), V65, P154
   Hojo H, 2017, ONCOTARGET, V8, P34128, DOI 10.18632/oncotarget.16699
   Huisman SA, 2015, INT J CANCER, V136, P1024, DOI 10.1002/ijc.29089
   Innominato PF, 2018, CANCER MED-US, V7, P4396, DOI 10.1002/cam4.1711
   Innominato PF, 2012, INT J CANCER, V131, P2684, DOI 10.1002/ijc.27574
   Kang TH, 2010, P NATL ACAD SCI USA, V107, P4890, DOI 10.1073/pnas.0915085107
   Kireeva G, 2020, ADSORPT TISSUE DISTR, V25, P4733
   Levi FA, 1982, CANCER RES, V42, P3
   Levi F, 2008, PHILOS T R SOC A, V366, P3575, DOI 10.1098/rsta.2008.0114
   Levi F, 2020, CANCERS, V12, DOI 10.3390/cancers12071938
   Levi F, 2014, CHRONOBIOL INT, V31, P891, DOI 10.3109/07420528.2014.924523
   Li XM, 2005, BRIT J CANCER, V92, P1684, DOI 10.1038/sj.bjc.6602564
   Masri S, 2016, CELL, V165, P896, DOI 10.1016/j.cell.2016.04.039
   de Assis LVM, 2018, INT J MOL SCI, V19, DOI 10.3390/ijms19041065
   Ortiz-Tudela E, 2016, BMC CANCER, V16, DOI 10.1186/s12885-016-2319-9
   Ozturk N, 2017, INT J MOL SCI, V18, DOI 10.3390/ijms18102168
   Palombo P, 2015, DNA REPAIR, V28, P37, DOI 10.1016/j.dnarep.2015.02.002
   Pelz JOW, 2006, BMC CANCER, V6, DOI 10.1186/1471-2407-6-162
   Redon CE, 2010, P NATL ACAD SCI USA, V107, P17992, DOI 10.1073/pnas.1008260107
   Reyna JC, 1997, MEDICINA-BUENOS AIRE, V57, P708
   Sephton SE, 2000, J NATL CANCER I, V92, P994, DOI 10.1093/jnci/92.12.994
   Seto Y, 2016, BMC CANCER, V16, DOI 10.1186/s12885-016-2777-0
   Shostak A, 2017, INT J MOL SCI, V18, DOI 10.3390/ijms18040873
   Sotak M, 2013, INT J CANCER, V132, P1032, DOI 10.1002/ijc.27760
   SOTHERN RB, 1989, J NATL CANCER I, V81, P135, DOI 10.1093/jnci/81.2.135
   Tan XM, 2015, SCI REP-UK, V5, DOI 10.1038/srep09997
   Turinetto V, 2015, NUCLEIC ACIDS RES, V43, P2489, DOI 10.1093/nar/gkv061
   Wood PA, CIRCADIAN CLOCK COOR
   Yang YY, 2018, P NATL ACAD SCI USA, V115, pE4777, DOI 10.1073/pnas.1804493115
   Ye H, 2015, ONCOTARGETS THER, V8, DOI 10.2147/OTT.S83710
NR 43
TC 3
Z9 3
U1 1
U2 3
PU DOVE MEDICAL PRESS LTD
PI ALBANY
PA PO BOX 300-008, ALBANY, AUCKLAND 0752, NEW ZEALAND
SN 1178-6930
J9 ONCOTARGETS THER
JI OncoTargets Ther.
PY 2021
VL 14
BP 3373
EP 3381
DI 10.2147/OTT.S309285
PG 9
WC Biotechnology & Applied Microbiology; Oncology
WE Science Citation Index Expanded (SCI-EXPANDED)
SC Biotechnology & Applied Microbiology; Oncology
GA SG1BE
UT WOS:000653179100001
PM 34079283
OA gold, Green Published
DA 2023-08-27
ER

PT J
AU Cantrell, JN
   Waddle, MR
   Rotman, M
   Peterson, JL
   Ruiz-Garcia, H
   Heckman, MG
   Quinones-Hinojosa, A
   Rosenfeld, SS
   Brown, PD
   Trifiletti, DM
AF Cantrell, J. Nathan
   Waddle, Mark R.
   Rotman, Maarten
   Peterson, Jennifer L.
   Ruiz-Garcia, Henry
   Heckman, Michael G.
   Quinones-Hinojosa, Alfredo
   Rosenfeld, Steven S.
   Brown, Paul D.
   Trifiletti, Daniel M.
TI Progress Toward Long-Term Survivors of Glioblastoma
SO MAYO CLINIC PROCEEDINGS
LA English
DT Article
ID PROGNOSTIC-FACTORS; PHASE-III; TEMOZOLOMIDE; RESECTION; EXTENT;
   CLASSIFICATION; TUMORS
AB Objective: To identify the frequency and characteristics of long-term survivors of glioblastoma.
   Patients and Methods: Using all cases of glioblastoma with histopathological confirmation in the National Cancer Database from January 1, 2004, through December 31, 2009, clinical, institutional, and treatment-related factors were evaluated with multivariable logistic regression models so as to elucidate factors independently associated with higher than 5-year overall survival after diagnosis.
   Results: A total of 48,652 patients met the inclusion criteria, with 2249 (4.6%) achieving 5-year survival. Factors associated with odds of improved 5-year overall survival in multivariable analysis were younger age, female sex, less medical comorbidities, nonwhite race, highest median income quartile, left-sided tumors and tumors outside the brainstem, and treatment with radiotherapy (P<.05 for all). The percentage of patients surviving 5 years remained relatively unchanged over the 6-year study period (P=.97).
   Conclusion: Despite improvements in median and short-term overall survival shown in recent large clinical trials for glioblastoma, the percentage of patients with glioblastoma achieving 5-year overall survival remains low. This observation calls for the development of practice-redefining therapies and justifies the increased application of radical novel and experimental treatment paradigms for all patients with glioblastoma. (C) 2019 Mayo Foundation for Medical Education and Research
C1 [Cantrell, J. Nathan] East Tennessee State Univ, James H Quillen Coll Med, Johnson City, TN USA.
   [Waddle, Mark R.; Peterson, Jennifer L.; Ruiz-Garcia, Henry; Trifiletti, Daniel M.] Mayo Clin, Dept Radiat Oncol, 4500 San Pablo Rd S, Jacksonville, FL 32224 USA.
   [Rotman, Maarten; Heckman, Michael G.; Trifiletti, Daniel M.] Mayo Clin, Div Biomed Stat & Informat, Jacksonville, FL 32224 USA.
   [Quinones-Hinojosa, Alfredo] Mayo Clin, Dept Neurol Surg, Jacksonville, FL 32224 USA.
   [Rosenfeld, Steven S.] Mayo Clin, Dept Neurooncol, Jacksonville, FL 32224 USA.
   [Brown, Paul D.] Mayo Clin, Dept Radiat Oncol, Rochester, MN USA.
C3 East Tennessee State University; Mayo Clinic; Mayo Clinic; Mayo Clinic;
   Mayo Clinic; Mayo Clinic
RP Trifiletti, DM (通讯作者)，Mayo Clin, Dept Radiat Oncol, 4500 San Pablo Rd S, Jacksonville, FL 32224 USA.
EM trifiletti.daniel@mayo.edu
RI Rotman, Maarten/Q-2349-2019
OI Rotman, Maarten/0000-0002-4987-7298; Trifiletti,
   Daniel/0000-0002-9150-2916; Ruiz Garcia, Henry/0000-0001-5817-5952
CR *AM COLL SURG, NAT CANC DAT PAT US
   Buckner JC, 2001, CANCER-AM CANCER SOC, V92, P420, DOI 10.1002/1097-0142(20010715)92:2<420::AID-CNCR1338>3.0.CO;2-3
   Chaichana KL, 2014, J NEURO-ONCOL, V120, P625, DOI 10.1007/s11060-014-1597-9
   Combs SE, 2011, RADIAT ONCOL, V6, DOI 10.1186/1748-717X-6-115
   Filippini G, 2008, NEURO-ONCOLOGY, V10, P79, DOI 10.1215/15228517-2007-038
   Hauser A, 2018, J CLIN NEUROSCI, V47, P103, DOI 10.1016/j.jocn.2017.10.087
   Hegi ME, 2005, NEW ENGL J MED, V352, P997, DOI 10.1056/NEJMoa043331
   Johnson DR, 2012, J NEURO-ONCOL, V107, P359, DOI 10.1007/s11060-011-0749-4
   Kreth FW, 1999, CANCER, V86, P2117, DOI 10.1002/(SICI)1097-0142(19991115)86:10<2117::AID-CNCR33>3.3.CO;2-#
   Lamborn KR, 2004, NEURO-ONCOLOGY, V6, P227, DOI 10.1215/S1152851703000620
   Louis DN, 2007, ACTA NEUROPATHOL, V114, P547, DOI 10.1007/s00401-007-0278-6
   Louis DN, 2016, ACTA NEUROPATHOL, V131, P803, DOI 10.1007/s00401-016-1545-1
   Marko NF, 2014, J CLIN ONCOL, V32, P774, DOI 10.1200/JCO.2013.51.8886
   Mukherjee D, 2010, ARCH SURG-CHICAGO, V145, P247, DOI 10.1001/archsurg.2009.288
   Ostrom QT, 2014, NEURO-ONCOLOGY, V16, P1, DOI [10.1093/neuonc/nov189, 10.1093/neuonc/nou327, 10.1093/neuonc/nou223]
   Roh TH, 2017, MEDICINE, V96, DOI 10.1097/MD.0000000000007422
   Stupp R, 2017, JAMA-J AM MED ASSOC, V318, P2306, DOI 10.1001/jama.2017.18718
   Stupp R, 2009, LANCET ONCOL, V10, P459, DOI 10.1016/S1470-2045(09)70025-7
   Trifiletti DM, 2017, WORLD NEUROSURG, V103, P330, DOI 10.1016/j.wneu.2017.04.035
NR 19
TC 59
Z9 59
U1 0
U2 4
PU ELSEVIER SCIENCE INC
PI NEW YORK
PA STE 800, 230 PARK AVE, NEW YORK, NY 10169 USA
SN 0025-6196
EI 1942-5546
J9 MAYO CLIN PROC
JI Mayo Clin. Proc.
PD JUL
PY 2019
VL 94
IS 7
BP 1278
EP 1286
DI 10.1016/j.mayocp.2018.11.031
PG 9
WC Medicine, General & Internal
WE Science Citation Index Expanded (SCI-EXPANDED)
SC General & Internal Medicine
GA IF7US
UT WOS:000473291100024
PM 31230743
DA 2023-08-27
ER

PT J
AU Li, MX
   Bai, JW
   Xiong, YJ
   Shen, YT
   Wang, S
   Li, CZ
   Zhang, YZ
AF Li, Mingxuan
   Bai, Jiwei
   Xiong, Yujia
   Shen, Yutao
   Wang, Shuai
   Li, Chuzhong
   Zhang, Yazhuo
TI High systemic inflammation score is associated with adverse survival in
   skull base chordoma
SO FRONTIERS IN ONCOLOGY
LA English
DT Article
DE systemic inflammation score; skull base chordoma; prognosis; biomarker;
   nomogram
ID PROGNOSTIC VALUE; SPINAL CHORDOMA; CANCER; RATIO; BIOMARKER; TUMORS
AB BackgroundThe systemic inflammation score (SIS), based on preoperative lymphocyte to monocyte ratio (LMR) and albumin (ALB), was recently developed and is demonstrated to be a novel prognostic indicator in several cancers. However, data discussing the utility of SIS in chordoma are lacking. We aimed to investigate the distribution and the prognostic role of SIS in primary skull base chordoma patients undergoing surgery. Material and methodsPreoperative SIS was retrospectively collected from 183 skull base chordoma patients between 2008 and 2014 in a single center. Its associations with clinical features and overall survival (OS) were further analyzed. The SIS-based nomogram was developed and evaluated by the concordance index (C-index), time-dependent receiver operating characteristic (ROC) curve, calibration curve, and decision curve analysis (DCA). ResultsThe numbers of patients in the SIS 2, 1, and 0 group were 29 (15.8%), 60 (32.8%), 94 (51.4%), respectively. High SIS was associated with older age (p = 0.008), brainstem involvement of tumors (p = 0.039), and adverse OS (p < 0.001). Importantly, multivariate Cox analysis showed that high SIS independently predicts adverse OS. Furthermore, the nomogram based on SIS and clinical variables showed eligible performance for OS prediction in both training and validation cohorts. ConclusionsThe SIS is a promising, simple prognostic biomarker, and the SIS-based nomogram serves as a potential risk stratification tool for outcome in skull base chordoma patients.
C1 [Li, Mingxuan; Bai, Jiwei; Zhang, Yazhuo] Capital Med Univ, Beijing Tiantan Hosp, Dept Neurosurg, Beijing, Peoples R China.
   [Li, Mingxuan; Xiong, Yujia; Shen, Yutao; Wang, Shuai; Li, Chuzhong; Zhang, Yazhuo] Capital Med Univ, Beijing Neurosurg Inst, Beijing, Peoples R China.
   [Zhang, Yazhuo] Beijing Inst Brain Disorders, Brain Tumor Ctr, Beijing, Peoples R China.
   [Zhang, Yazhuo] China Natl Clin Res Ctr Neurol Dis, Beijing, Peoples R China.
   [Zhang, Yazhuo] Capital Med Univ, Key Lab Cent Nervous Syst Injury Res, Beijing, Peoples R China.
C3 Capital Medical University; Beijing Neurosurgical Institute; Capital
   Medical University; Capital Medical University
RP Zhang, YZ (通讯作者)，Capital Med Univ, Beijing Tiantan Hosp, Dept Neurosurg, Beijing, Peoples R China.; Zhang, YZ (通讯作者)，Capital Med Univ, Beijing Neurosurg Inst, Beijing, Peoples R China.; Zhang, YZ (通讯作者)，Beijing Inst Brain Disorders, Brain Tumor Ctr, Beijing, Peoples R China.; Zhang, YZ (通讯作者)，China Natl Clin Res Ctr Neurol Dis, Beijing, Peoples R China.; Zhang, YZ (通讯作者)，Capital Med Univ, Key Lab Cent Nervous Syst Injury Res, Beijing, Peoples R China.
EM zyz2004520@yeah.net
FU National Natural Science Foundation of China;  [82071559];  [82272939]
FX Funding This study was supported by the National Natural Science
   Foundation of China (82071559 and 82272939).
CR Balkwill F, 2001, LANCET, V357, P539, DOI 10.1016/S0140-6736(00)04046-0
   Chambers KJ, 2014, LARYNGOSCOPE, V124, P1097, DOI 10.1002/lary.24420
   Chang Y, 2015, BRIT J CANCER, V113, P626, DOI 10.1038/bjc.2015.241
   Chechlinska M, 2010, NAT REV CANCER, V10, P2, DOI 10.1038/nrc2782
   da Silva HB, 2018, NEUROSURGERY, V83, P403, DOI 10.1093/neuros/nyx423
   Diakos CI, 2014, LANCET ONCOL, V15, pE493, DOI 10.1016/S1470-2045(14)70263-3
   Dunn GP, 2004, IMMUNITY, V21, P137, DOI 10.1016/j.immuni.2004.07.017
   Elinav E, 2013, NAT REV CANCER, V13, P759, DOI 10.1038/nrc3611
   Eltohami YI, 2018, OTOLARYNG HEAD NECK, V158, P1042, DOI 10.1177/0194599817751678
   Gupta D, 2010, NUTR J, V9, DOI 10.1186/1475-2891-9-69
   Hobusch GM, 2016, WORLD J SURG ONCOL, V14, DOI 10.1186/s12957-016-0875-8
   Hu WH, 2018, TRANSL ONCOL, V11, P444, DOI 10.1016/j.tranon.2018.01.010
   Huang PY, 2019, J CLIN MED, V8, DOI 10.3390/jcm8101676
   Johnson ME, 2014, J AM ACAD DERMATOL, V70, P1028, DOI 10.1016/j.jaad.2014.01.890
   Kumagai S, 2014, LUNG CANCER, V85, P457, DOI 10.1016/j.lungcan.2014.06.015
   Li MX, 2020, ONCOTARGETS THER, V13, P8337, DOI 10.2147/OTT.S257779
   Lin JX, 2019, GASTRIC CANCER, V22, P403, DOI 10.1007/s10120-018-0854-6
   McMillan DC, 2013, CANCER TREAT REV, V39, P534, DOI 10.1016/j.ctrv.2012.08.003
   McMillan DC, 2009, CURR OPIN CLIN NUTR, V12, P223, DOI 10.1097/MCO.0b013e32832a7902
   Nishijima TF, 2015, CANCER TREAT REV, V41, P971, DOI 10.1016/j.ctrv.2015.10.003
   Qian BZ, 2010, CELL, V141, P39, DOI 10.1016/j.cell.2010.03.014
   Ruffell B, 2015, CANCER CELL, V27, P462, DOI 10.1016/j.ccell.2015.02.015
   Ryan AM, 2016, P NUTR SOC, V75, P199, DOI 10.1017/S002966511500419X
   Stacchiotti S, 2017, ANN ONCOL, V28, P1230, DOI 10.1093/annonc/mdx054
   Stacchiotti S, 2012, J CLIN ONCOL, V30, P914, DOI 10.1200/JCO.2011.35.3656
   Sun LJ, 2021, J CANCER, V12, P4172, DOI 10.7150/jca.49242
   Suzuki Y, 2018, ANN SURG, V267, P527, DOI 10.1097/SLA.0000000000002115
   Vujovic S, 2006, J PATHOL, V209, P157, DOI 10.1002/path.1969
   Walcott BP, 2012, LANCET ONCOL, V13, pE69, DOI 10.1016/S1470-2045(11)70337-0
   Yodying H, 2016, ANN SURG ONCOL, V23, P646, DOI 10.1245/s10434-015-4869-5
   Zhai YX, 2018, J NEUROSURG, V129, P1429, DOI 10.3171/2017.6.JNS17562
   Zhou JH, 2017, NEUROSURGERY, V81, P812, DOI 10.1093/neuros/nyx081
   Zhou JP, 2019, CANCER IMMUNOL IMMUN, V68, P1157, DOI 10.1007/s00262-019-02349-1
   Zhou L, 2017, ONCOIMMUNOLOGY, V6, DOI 10.1080/2162402X.2017.1293211
   Zou MX, 2018, WORLD NEUROSURG, V109, P307, DOI 10.1016/j.wneu.2017.10.010
   Zou MX, 2016, AM J TRANSL RES, V8, P3274
NR 36
TC 0
Z9 0
U1 0
U2 1
PU FRONTIERS MEDIA SA
PI LAUSANNE
PA AVENUE DU TRIBUNAL FEDERAL 34, LAUSANNE, CH-1015, SWITZERLAND
SN 2234-943X
J9 FRONT ONCOL
JI Front. Oncol.
PD OCT 14
PY 2022
VL 12
AR 1046093
DI 10.3389/fonc.2022.1046093
PG 13
WC Oncology
WE Science Citation Index Expanded (SCI-EXPANDED)
SC Oncology
GA 5U7RK
UT WOS:000876740100001
PM 36313652
OA gold, Green Published
DA 2023-08-27
ER

PT J
AU Pan, L
   Wang, EM
   Zhang, N
   Zhou, LF
   Wang, BJ
   Dong, YF
   Dai, JZ
   Cai, PW
AF Pan, Li
   Wang, En-Min
   Zhang, Nan
   Zhou, Liang-Fu
   Wang, Bing-Jiang
   Dong, Ya-Fei
   Dai, Jia-Zhong
   Cai, Pei-Wu
TI Long-term results of Leksell gamma knife surgery for trigeminal
   schwannomas
SO JOURNAL OF NEUROSURGERY
LA English
DT Article
DE gamma knife surgery; schwannoma; trigeminal nerve
ID STEREOTACTIC RADIOSURGERY; NONVESTIBULAR SCHWANNOMAS; VESTIBULAR
   SCHWANNOMA; SURGICAL-TREATMENT; ACOUSTIC NEUROMAS; NEURINOMAS;
   MANAGEMENT; NERVE; EXPERIENCE; OUTCOMES
AB Object. The authors evaluated the long-term efficacy of gamma knife surgery (GKS) in patients with trigeminal schwannomas.
   Methods. Fifty-six patients, 31 women and 25 men (mean age 42 years), underwent GKS for trigeminal schwannomas. Fourteen had previously undergone surgery, and GKS was the primary treatment in the remaining 42 patients. The mean target volume was 8.7 cm(3) (range 0.8-33 cm(3)); the mean maximum dose was 27 Gy (range 20-40 Gy); the mean tumor margin dose was 13.3 Gy (range 10-15 Gy); and the mean follow-up period was 68 months (range 27-114 months).
   Disappearance of the tumor occurred in seven patients. An obvious decrease in tumor volume was observed in 41 patients, four tumors remained unchanged, and four tumors progressed at 5, 26, 30, and 60 months, respectively. One patient with disease progression died of tumor progression at 36 months after GKS. The tumor growth control rate in this group was 93% (52 of 56 cases).
   Mild numbness or diplopia was relieved completely in 14 patients. Improvement of other neurological deficits was demonstrated in 25 patients. Trigeminal nerve dysfunction was either unchanged or slightly worse in 13 patients after GKS. Four patients experienced mild symptom deterioration related to tumor progression.
   Conclusions. Radiosurgery proved to be an effective treatment for small- and medium-sized trigeminal schwannomas. Some larger tumors are also suitable for radiosurgery if there is no significant brainstem compression.
C1 [Wang, En-Min] Fudan Univ, Huashan Hosp, Dept Neurosurg, Shanghai Neurosurg Ctr, Shanghai 200233, Peoples R China.
   Fudan Univ, Huashan Hosp, Dept Radiol, Shanghai Neurosurg Ctr, Shanghai 200233, Peoples R China.
   Fudan Univ, Shanghai Neurosurg Ctr, Shanghai Gamma Knife Hosp, Shanghai 200233, Peoples R China.
C3 Fudan University; Fudan University; Fudan University
RP Wang, EM (通讯作者)，Fudan Univ, Huashan Hosp, Dept Neurosurg, Shanghai Neurosurg Ctr, 518 Wu Zhong Dong Rd, Shanghai 200233, Peoples R China.
EM enmwang@sh163.net
RI Zhang, Nan/GXH-0361-2022
CR Al-Mefty O, 2002, J NEUROSURG, V96, P453, DOI 10.3171/jns.2002.96.3.0453
   ANNIKO M, 1981, ACTA OTO-LARYNGOL, V91, P223, DOI 10.3109/00016488109138503
   Day JD, 1998, NEUROSURGERY, V42, P233, DOI 10.1097/00006123-199802000-00015
   Eisenberg MB, 1999, NEUROSURGERY, V44, P949, DOI 10.1097/00006123-199905000-00008
   Flickinger JC, 2001, J NEUROSURG, V94, P1, DOI 10.3171/jns.2001.94.1.0001
   Huang CF, 1999, NEUROSURGERY, V45, P11, DOI 10.1097/00006123-199907000-00002
   Karpinos M, 2002, INT J RADIAT ONCOL, V54, P1410, DOI 10.1016/S0360-3016(02)03651-9
   Kondziolka D, 1998, NEW ENGL J MED, V339, P1426, DOI 10.1056/NEJM199811123392003
   Konovalov AN, 1996, ACTA NEUROCHIR, V138, P1027, DOI 10.1007/BF01412304
   Mabanta SR, 1999, INT J RADIAT ONCOL, V43, P545, DOI 10.1016/S0360-3016(98)00445-3
   MCCORMICK PC, 1988, J NEUROSURG, V69, P850, DOI 10.3171/jns.1988.69.6.0850
   Miller RC, 1999, INT J RADIAT ONCOL, V43, P305, DOI 10.1016/S0360-3016(98)00397-6
   Petit JH, 2001, NEUROSURGERY, V49, P1299, DOI 10.1097/00006123-200112000-00003
   POLLACK IF, 1989, J NEUROSURG, V70, P737, DOI 10.3171/jns.1989.70.5.0737
   Pollock BE, 2002, INT J RADIAT ONCOL, V52, P1002, DOI 10.1016/S0360-3016(01)02711-0
   Pollock BE, 1998, NEUROSURGERY, V43, P475, DOI 10.1097/00006123-199809000-00041
   Prasad D, 2000, J NEUROSURG, V92, P745, DOI 10.3171/jns.2000.92.5.0745
   SAMII M, 1995, J NEUROSURG, V82, P711, DOI 10.3171/jns.1995.82.5.0711
   Sarma S, 2002, NEUROSURGERY, V50, P437, DOI 10.1097/00006123-200203000-00002
   TAHA JM, 1995, J NEUROSURG, V82, P719, DOI 10.3171/jns.1995.82.5.0719
   YASUI T, 1989, J NEUROSURG, V71, P506, DOI 10.3171/jns.1989.71.4.0506
   Yoshida K, 1999, J NEUROSURG, V91, P202, DOI 10.3171/jns.1999.91.2.0202
   Zhou LF, 1999, CHINESE MED J-PEKING, V112, P269
NR 23
TC 0
Z9 0
U1 0
U2 2
PU AMER ASSOC NEUROLOGICAL SURGEONS
PI ROLLING MEADOWS
PA 5550 MEADOWBROOK DRIVE, ROLLING MEADOWS, IL 60008 USA
SN 0022-3085
EI 1933-0693
J9 J NEUROSURG
JI J. Neurosurg.
PD SEP
PY 2009
VL 111
SU S
BP 119
EP 123
PG 5
WC Clinical Neurology; Surgery
WE Science Citation Index Expanded (SCI-EXPANDED)
SC Neurosciences & Neurology; Surgery
GA 486TV
UT WOS:000269222900017
DA 2023-08-27
ER

PT J
AU GUTMANN, DH
   GEIST, RT
   ROSE, K
   WALLIN, G
   MOLEY, JF
AF GUTMANN, DH
   GEIST, RT
   ROSE, K
   WALLIN, G
   MOLEY, JF
TI LOSS OF NEUROFIBROMATOSIS TYPE-I (NFI) GENE-EXPRESSION IN
   PHEOCHROMOCYTOMAS FROM PATIENTS WITHOUT NFI
SO GENES CHROMOSOMES & CANCER
LA English
DT Article
ID PROTEIN PRODUCT; CELL-LINES; MUTATIONS; GAP; DIFFERENTIATION;
   NEUROBLASTOMA; MELANOMA; ENCODES; CANCER; DOMAIN
AB The neurofibromatosis type 1 (NF1) gene encodes a tumor-suppressor protein termed neurofibromin, which, in adults, is expressed predominantly in neurons, Schwann cells, and the adrenal medulla, Loss of NF1 gene expression has been reported in Schwann cell tumors (neurofibrosarcomas) from patients with NF1 as well as in malignant melanomas and neuroblastomas from patients without NF1. Previously, we demonstrated the lack of neurofibromin expression in six pheochromocytomas from patients with NF1, supporting the idea that neurofibromin might be an essential regulator of cell growth in these cells. To determine whether NF1 gene expression is similarly altered in pheochromocytomas from patients without NF1, we examined 20 pheochromocytomas for the presence of NF1 RNA and neurofibromin by reverse-transcribed polymerase chain reaction (RT-PCR) and immunohistochemistry respectively. Reduced or absent NF1 gene expression was documented in 7 of these 20 tumors (35%) including 1 of 4 sporadic tumors, 3 of 10 tumors from patients with multiple endocrine neoplasia (MEN) 2A, 2 of 4 tumors from patients with MEN2B, and 1 of 2 tumors from patients with von Hippel-Lindau syndrome, in addition, most of these tumors expressed predominantly the type 1 NF1 isoform (75% type 1 NF1 isoform expression) as opposed to other neural crest-derived tissues such as adrenal gland and Schwann cells, which express predominantly type 2 NF1. This type isoform predominance was also observed in the rat pheochromocytoma PC12 cell line, suggesting that this change in isoform expression may be associated with the genesis of these tumors. These results collectively demonstrate that loss of NF1 gene expression is associated with progression to neoplasia in tumors originating from neural crest-derived cells in patients without clinical manifestations of neurofibromatosis, and they support the notion that neurofibromin is a tumor-suppressor gene product involved in the pathogenesis of a wide variety of tumor types. (C) 1995 Wiley-Liss, Inc.
C1 WASHINGTON UNIV, VET ADM HOSP,SCH MED, CTR STUDY NERVOUS SYST INJURY,DEPT NEUROL, ST LOUIS, MO USA.
   WASHINGTON UNIV, VET ADM HOSP, SCH MED, DEPT PEDIAT, ST LOUIS, MO USA.
   WASHINGTON UNIV, VET ADM HOSP, SCH MED, DEPT GENET, ST LOUIS, MO USA.
   WASHINGTON UNIV, VET ADM HOSP, SCH MED, DEPT SURG, ST LOUIS, MO USA.
   KAROLINSKA HOSP, DEPT SURG, S-10401 STOCKHOLM, SWEDEN.
C3 Washington University (WUSTL); Washington University (WUSTL); Washington
   University (WUSTL); Washington University (WUSTL); Karolinska
   Institutet; Karolinska University Hospital
OI Gutmann, David/0000-0002-3127-5045
FU NCI NIH HHS [5-PO1CA53523-02] Funding Source: Medline; NINDS NIH HHS
   [NS-01590-04] Funding Source: Medline
CR ANDERSEN LB, 1993, MOL CELL BIOL, V13, P487, DOI 10.1128/MCB.13.1.487
   ANDERSEN LB, 1993, NAT GENET, V3, P118, DOI 10.1038/ng0293-118
   BADER JL, 1986, ANN NY ACAD SCI, V486, P57
   BALLESTER R, 1990, CELL, V63, P851, DOI 10.1016/0092-8674(90)90151-4
   BARSAGI D, 1985, CELL, V42, P841, DOI 10.1016/0092-8674(85)90280-6
   BASU TN, 1992, NATURE, V356, P713, DOI 10.1038/356713a0
   DASTON MM, 1992, NEURON, V8, P415, DOI 10.1016/0896-6273(92)90270-N
   DASTON MM, 1992, DEV DYNAM, V195, P216, DOI 10.1002/aja.1001950307
   DECLUE JE, 1992, CELL, V69, P265, DOI 10.1016/0092-8674(92)90407-4
   GREGORY PE, 1993, SOMAT CELL MOLEC GEN, V19, P265, DOI 10.1007/BF01233074
   GUTMANN DH, 1994, GENE CHROMOSOME CANC, V10, P55, DOI 10.1002/gcc.2870100109
   GUTMANN DH, 1993, NEURON, V10, P335, DOI 10.1016/0896-6273(93)90324-K
   GUTMANN DH, 1993, J NEUROSCI RES, V36, P216, DOI 10.1002/jnr.490360212
   GUTMANN DH, 1991, P NATL ACAD SCI USA, V88, P9658, DOI 10.1073/pnas.88.21.9658
   GUTMANN DH, 1995, CELL GROWTH DIFFER, V6, P315
   GUTMANN DH, 1993, HUM MOL GENET, V2, P989
   JOHNSON MR, 1993, P NATL ACAD SCI USA, V90, P5539, DOI 10.1073/pnas.90.12.5539
   JOHNSON MR, 1994, MOL CELL BIOL, V14, P641, DOI 10.1128/MCB.14.1.641
   KNUDSON AG, 1993, P NATL ACAD SCI USA, V90, P10914, DOI 10.1073/pnas.90.23.10914
   LEGIUS E, 1993, NAT GENET, V3, P122, DOI 10.1038/ng0293-122
   MARTIN GA, 1990, CELL, V63, P843, DOI 10.1016/0092-8674(90)90150-D
   MOLEY JF, 1991, CANCER RES, V51, P1596
   RICCARDI VM, 1991, NEW ENGL J MED, V324, P1283, DOI 10.1056/NEJM199105023241812
   SUZUKI Y, 1991, BIOCHEM BIOPH RES CO, V181, P955, DOI 10.1016/0006-291X(91)92029-J
   THE I, 1993, NAT GENET, V3, P62, DOI 10.1038/ng0193-62
   XU GF, 1990, CELL, V62, P599, DOI 10.1016/0092-8674(90)90024-9
NR 26
TC 42
Z9 43
U1 0
U2 0
PU WILEY
PI HOBOKEN
PA 111 RIVER ST, HOBOKEN 07030-5774, NJ USA
SN 1045-2257
EI 1098-2264
J9 GENE CHROMOSOME CANC
JI Gene Chromosomes Cancer
PD JUN
PY 1995
VL 13
IS 2
BP 104
EP 109
DI 10.1002/gcc.2870130206
PG 6
WC Oncology; Genetics & Heredity
WE Science Citation Index Expanded (SCI-EXPANDED)
SC Oncology; Genetics & Heredity
GA RB685
UT WOS:A1995RB68500005
PM 7542904
DA 2023-08-27
ER

PT J
AU Baker, SJ
   Ellison, DW
   Gutmann, DH
AF Baker, Suzanne J.
   Ellison, David W.
   Gutmann, David H.
TI Pediatric Gliomas as Neurodevelopmental Disorders
SO GLIA
LA English
DT Review
DE pilocytic astrocytoma; diffuse astrocytoma; glioblastoma; DIPG;
   pediatric glioma
ID MAPK PATHWAY ACTIVATION; NERVOUS-SYSTEM MYELINATION; INTRINSIC PONTINE
   GLIOMA; GROWTH-FACTOR RECEPTOR; HIGH-GRADE GLIOMAS; GENOMIC ANALYSIS;
   MOUSE MODEL; STEM-CELLS; K-RAS; PROGENITOR PROLIFERATION
AB Brain tumors represent the most common solid tumor of childhood, with gliomas comprising the largest fraction of these cancers. Several features distinguish them from their adult counterparts, including their natural history, causative genetic mutations, and brain locations. These unique properties suggest that the cellular and molecular etiologies that underlie their development and maintenance might be different from those that govern adult gliomagenesis and growth. In this review, we discuss the genetic basis for pediatric low-grade and high-grade glioma in the context of developmental neurobiology, and highlight the differences between histologically-similar tumors arising in children and adults.
C1 [Baker, Suzanne J.] St Jude Childrens Res Hosp, Dept Dev Neurobiol, 262 Danny Thomas Pl, Memphis, TN 38105 USA.
   [Ellison, David W.] St Jude Childrens Res Hosp, Dept Pathol, 262 Danny Thomas Pl, Memphis, TN 38105 USA.
   [Gutmann, David H.] Washington Univ, Sch Med, Dept Neurol, Box 8111,660 S Euclid Ave, St Louis, MO 63110 USA.
C3 St Jude Children's Research Hospital; St Jude Children's Research
   Hospital; Washington University (WUSTL)
RP Baker, SJ (通讯作者)，St Jude Childrens Res Hosp, Dept Dev Neurobiol, 262 Danny Thomas Pl, Memphis, TN 38105 USA.; Ellison, DW (通讯作者)，St Jude Childrens Res Hosp, Dept Pathol, 262 Danny Thomas Pl, Memphis, TN 38105 USA.; Gutmann, DH (通讯作者)，Washington Univ, Sch Med, Dept Neurol, Box 8111,660 S Euclid Ave, St Louis, MO 63110 USA.
EM suzanne.baker@stjude.org; david.ellison@stjude.org; gutmannd@wustl.edu
RI Ellison, David/N-4806-2018; Baker, Suzanne J/N-8167-2018
OI Gutmann, David/0000-0002-3127-5045
FU National Brain Tumor Society; National Cancer Institute
   [1-R01-CA195692-01, R01-CA188516, P01CA096832]
FX Grant sponsor: National Brain Tumor Society (to D.H.G.) and National
   Cancer Institute; Grant numbers: 1-R01-CA195692-01 (to DH.G.);
   R01-CA188516 (to S.J.B.); P01CA096832 (to S.J.B. and D.W.E.).
CR Abadin SS, 2015, J PEDIATR-US, V167, P613, DOI 10.1016/j.jpeds.2015.04.076
   Abel TW, 2009, MOL CANCER RES, V7, P645, DOI 10.1158/1541-7786.MCR-08-0477
   Amlin-Van Schaick JC, 2012, NEURO-ONCOLOGY, V14, P160, DOI 10.1093/neuonc/nor206
   Anastasaki C, 2015, HUM MOL GENET, V24, P3518, DOI 10.1093/hmg/ddv103
   [Anonymous], 2007, WHO HISTOLOGICAL CLA
   Bachoo RM, 2002, CANCER CELL, V1, P269, DOI 10.1016/S1535-6108(02)00046-6
   Bajenaru ML, 2002, MOL CELL BIOL, V22, P5100, DOI 10.1128/MCB.22.14.5100-5113.2002
   Bajenaru ML, 2005, ANN NEUROL, V57, P119, DOI 10.1002/ana.20337
   Bajenaru ML, 2003, CANCER RES, V63, P8573
   Bandeira F, 2009, P NATL ACAD SCI USA, V106, P14108, DOI 10.1073/pnas.0804650106
   Bardehle S, 2013, NAT NEUROSCI, V16, P580, DOI 10.1038/nn.3371
   Bax DA, 2010, CLIN CANCER RES, V16, P3368, DOI 10.1158/1078-0432.CCR-10-0438
   Becher OJ, 2010, CANCER RES, V70, P2548, DOI 10.1158/0008-5472.CAN-09-2503
   Bender S, 2013, CANCER CELL, V24, P660, DOI 10.1016/j.ccr.2013.10.006
   Bjerke L, 2013, CANCER DISCOV, V3, P512, DOI 10.1158/2159-8290.CD-12-0426
   Brat DJ, 2015, NEW ENGL J MED, V372, P2481, DOI 10.1056/NEJMoa1402121
   BRODY BA, 1987, J NEUROPATH EXP NEUR, V46, P283, DOI 10.1097/00005072-198705000-00005
   Broniscer A, 2007, J CLIN ONCOL, V25, P682, DOI 10.1200/JCO.2006.06.8213
   Brossier NM, 2015, EXPERT REV ANTICANC, V15, P415, DOI 10.1586/14737140.2015.1009043
   Buczkowicz P, 2014, NAT GENET, V46, P451, DOI 10.1038/ng.2936
   Burton A, 2014, NAT REV MOL CELL BIO, V15, P722, DOI 10.1038/nrm3885
   Caretti V, 2014, ACTA NEUROPATHOL, V127, P897, DOI 10.1007/s00401-014-1272-4
   Chan KM, 2013, GENE DEV, V27, P985, DOI 10.1101/gad.217778.113
   Charles NA, 2011, GLIA, V59, P1169, DOI 10.1002/glia.21136
   Chen C, 2011, EUR J NEUROL, V18, P387, DOI 10.1111/j.1468-1331.2010.03187.x
   Chen YH, 2015, CELL REP, V10, P1899, DOI 10.1016/j.celrep.2015.02.041
   Chin L, 2008, NATURE, V455, P1061, DOI 10.1038/nature07385
   Chow LML, 2011, CANCER CELL, V19, P305, DOI 10.1016/j.ccr.2011.01.039
   Cin H, 2011, ACTA NEUROPATHOL, V121, P763, DOI 10.1007/s00401-011-0817-z
   Cohen KJ, 2011, NEURO-ONCOLOGY, V13, P410, DOI 10.1093/neuonc/noq205
   Cohen KJ, 2011, NEURO-ONCOLOGY, V13, P317, DOI 10.1093/neuonc/noq191
   Daginakatte GC, 2007, HUM MOL GENET, V16, P1098, DOI 10.1093/hmg/ddm059
   Daginakatte GC, 2008, CANCER RES, V68, P10358, DOI 10.1158/0008-5472.CAN-08-2506
   Dang L, 2009, NATURE, V462, P739, DOI 10.1038/nature08617
   Dasgupta B, 2005, CANCER RES, V65, P236
   Dawson MRL, 2003, MOL CELL NEUROSCI, V24, P476, DOI 10.1016/S1044-7431(03)00210-0
   Diggs-Andrews KA, 2014, ANN NEUROL, V75, P309, DOI 10.1002/ana.24093
   Ding H, 2001, CANCER RES, V61, P3826
   Feng X, 2015, ONCOTARGET, V6, P15077, DOI 10.18632/oncotarget.3730
   Fontebasso AM, 2014, NAT GENET, V46, P462, DOI 10.1038/ng.2950
   Forshew T, 2009, J PATHOL, V218, P172, DOI 10.1002/path.2558
   Frattini V, 2013, NAT GENET, V45, P1141, DOI 10.1038/ng.2734
   Friedmann-Morvinski D, 2012, SCIENCE, V338, P1080, DOI 10.1126/science.1226929
   Funato K, 2014, SCIENCE, V346, P1529, DOI 10.1126/science.1253799
   Galvao RP, 2014, P NATL ACAD SCI USA, V111, pE4214, DOI 10.1073/pnas.1414389111
   Ge Woo-Ping, 2012, Nature, V484, P376, DOI 10.1038/nature10959
   Geha S, 2010, BRAIN PATHOL, V20, P399, DOI 10.1111/j.1750-3639.2009.00295.x
   Gibson EM, 2014, SCIENCE, V344, P487, DOI 10.1126/science.1252304
   Gomes WA, 2003, DEV BIOL, V255, P164, DOI 10.1016/S0012-1606(02)00037-4
   Graeber MB, 2002, GLIA, V40, P252, DOI 10.1002/glia.10147
   Gronych J, 2011, J CLIN INVEST, V121, P1344, DOI 10.1172/JCI44656
   Guillamo JS, 2003, BRAIN, V126, P152, DOI 10.1093/brain/awg016
   Gutmann DH, 2014, NEUROLOGY, V83, P463, DOI 10.1212/WNL.0000000000000652
   Gutmann DH, 2013, GENOME RES, V23, P431, DOI 10.1101/gr.142604.112
   Gutmann DH, 2000, NEUROPATH APPL NEURO, V26, P361, DOI 10.1046/j.1365-2990.2000.00258.x
   Hegedus B, 2008, CANCER RES, V68, P1520, DOI 10.1158/0008-5472.CAN-07-5916
   Hegedus B, 2009, J NEUROPATH EXP NEUR, V68, P542, DOI 10.1097/NEN.0b013e3181a3240b
   Holland EC, 2000, NAT GENET, V25, P55, DOI 10.1038/75596
   Hu F, 2015, NEURO-ONCOLOGY, V17, P200, DOI 10.1093/neuonc/nou324
   Hu N, 2014, DEV BIOL, V396, P159, DOI 10.1016/j.ydbio.2014.09.034
   Huillard E, 2012, P NATL ACAD SCI USA, V109, P8710, DOI 10.1073/pnas.1117255109
   Ida CM, 2012, J NEUROPATH EXP NEUR, V71, P631, DOI 10.1097/NEN.0b013e31825c448a
   Jacob K, 2011, CLIN CANCER RES, V17, P4650, DOI 10.1158/1078-0432.CCR-11-0127
   Jiang Y, 2015, MEAT SCI, V102, P22, DOI 10.1016/j.meatsci.2014.12.001
   Jones C, 2014, NAT REV CAN IN PRESS
   Jones DTW, 2008, CANCER RES, V68, P8673, DOI 10.1158/0008-5472.CAN-08-2097
   Jones DTW, 2013, NAT GENET, V45, P927, DOI 10.1038/ng.2682
   Kaul A, 2015, NEURO-ONCOLOGY, V17, P843, DOI 10.1093/neuonc/nou329
   Kaul A, 2013, GENESIS, V51, P708, DOI 10.1002/dvg.22415
   Kaul A, 2012, GENE DEV, V26, P2561, DOI 10.1101/gad.200907.112
   Kessaris N, 2006, NAT NEUROSCI, V9, P173, DOI 10.1038/nn1620
   KINNEY HC, 1988, J NEUROPATH EXP NEUR, V47, P217, DOI 10.1097/00005072-198805000-00003
   Kluwe L, 2001, J NEUROPATH EXP NEUR, V60, P917, DOI 10.1093/jnen/60.9.917
   Lebel C, 2012, NEUROIMAGE, V60, P340, DOI 10.1016/j.neuroimage.2011.11.094
   Lee DY, 2012, CANCER CELL, V22, P131, DOI 10.1016/j.ccr.2012.05.036
   Lee DY, 2010, GENE DEV, V24, P2317, DOI 10.1101/gad.1957110
   Lei L, 2011, PLOS ONE, V6, DOI 10.1371/journal.pone.0020041
   Lewis PW, 2013, SCIENCE, V340, P857, DOI 10.1126/science.1232245
   Listernick R, 1997, ANN NEUROL, V41, P143, DOI 10.1002/ana.410410204
   LISTERNICK R, 1995, J PEDIATR-US, V127, P718, DOI 10.1016/S0022-3476(95)70159-1
   Liu C, 2011, CELL, V146, P209, DOI 10.1016/j.cell.2011.06.014
   Liu KW, 2011, J CLIN INVEST, V121, P905, DOI 10.1172/JCI43690
   Llaguno SA, 2009, CANCER CELL, V15, P45, DOI 10.1016/j.ccr.2008.12.006
   Louis DN, 2007, ACTA NEUROPATHOL, V114, P547, DOI 10.1007/s00401-007-0278-6
   Louis DN, 2014, BRAIN PATHOL, V24, P429, DOI 10.1111/bpa.12171
   Masui K, 2010, GLIA, V58, P1050, DOI 10.1002/glia.20986
   Molofsky AV, 2015, GLIA, V63, P1320, DOI 10.1002/glia.22836
   Monje M, 2011, P NATL ACAD SCI USA, V108, P4453, DOI 10.1073/pnas.1101657108
   Munoz DM, 2013, GLIA, V61, P1862, DOI 10.1002/glia.22563
   Ohgaki H, 2013, CLIN CANCER RES, V19, P764, DOI 10.1158/1078-0432.CCR-12-3002
   Ostrom QT, 2014, NEURO-ONCOLOGY, V16, P1, DOI [10.1093/neuonc/nov189, 10.1093/neuonc/nou327, 10.1093/neuonc/nou223]
   Ozawa T, 2014, CANCER CELL, V26, P288, DOI 10.1016/j.ccr.2014.06.005
   Parsons DW, 2008, SCIENCE, V321, P1807, DOI 10.1126/science.1164382
   Paugh BS, 2013, CANCER RES, V73, P6219, DOI 10.1158/0008-5472.CAN-13-1491
   Paugh BS, 2011, J CLIN ONCOL, V29, P3999, DOI 10.1200/JCO.2011.35.5677
   Paugh BS, 2010, J CLIN ONCOL, V28, P3061, DOI 10.1200/JCO.2009.26.7252
   Pfister S, 2008, J CLIN INVEST, V118, P1739, DOI 10.1172/JCI33656
   Pfister Stefan, 2009, Recent Results Cancer Res, V171, P67, DOI 10.1007/978-3-540-31206-2_4
   Pong WW, 2013, ANN NEUROL, V73, P303, DOI 10.1002/ana.23813
   Puget S, 2012, PLOS ONE, V7, DOI 10.1371/journal.pone.0030313
   Pyonteck SM, 2013, NAT MED, V19, P1264, DOI 10.1038/nm.3337
   Qaddoumi I, 2009, CANCER-AM CANCER SOC, V115, P5761, DOI 10.1002/cncr.24663
   Qu HQ, 2010, NEURO-ONCOLOGY, V12, P153, DOI 10.1093/neuonc/nop001
   Raabe EH, 2011, CLIN CANCER RES, V17, P3590, DOI 10.1158/1078-0432.CCR-10-3349
   Ramkissoon LA, 2013, P NATL ACAD SCI USA, V110, P8188, DOI 10.1073/pnas.1300252110
   Reilly KM, 2009, BRAIN PATHOL, V19, P121, DOI 10.1111/j.1750-3639.2008.00236.x
   Reilly KM, 2000, NAT GENET, V26, P109, DOI 10.1038/79075
   Reilly KM, 2004, P NATL ACAD SCI USA, V101, P13008, DOI 10.1073/pnas.0401236101
   Rodriguez FJ, 2012, J NEUROPATH EXP NEUR, V71, P789, DOI 10.1097/NEN.0b013e3182656ef8
   ROESSMANN U, 1986, ACTA NEUROPATHOL, V70, P308, DOI 10.1007/BF00686089
   Rowitch DH, 2010, NATURE, V468, P214, DOI 10.1038/nature09611
   Schwartzentruber J, 2012, NATURE, V482, P226, DOI [10.1038/nature10833, 10.1007/s13311-012-0137-6]
   Semple BD, 2013, PROG NEUROBIOL, V106, P1, DOI 10.1016/j.pneurobio.2013.04.001
   Shannon P, 2005, AM J PATHOL, V167, P859, DOI 10.1016/S0002-9440(10)62057-3
   Shore EM, 2006, NAT GENET, V38, P525, DOI 10.1038/ng1783
   Simmons GW, 2011, J NEUROPATH EXP NEUR, V70, P51, DOI 10.1097/NEN.0b013e3182032d37
   Simo-Riudalbas L, 2014, HUM GENET, V133, P713, DOI 10.1007/s00439-013-1373-5
   Solga AC, 2015, NEOPLASIA, V17, P776, DOI 10.1016/j.neo.2015.10.002
   Solga AC, 2015, GLIA, V63, P531, DOI 10.1002/glia.22754
   SPLINTER WM, 1990, CAN J ANAESTH, V37, P36, DOI 10.1007/BF03007481
   Staser K, 2012, ANNU REV PATHOL-MECH, V7, P469, DOI 10.1146/annurev-pathol-011811-132441
   Sturm D, 2014, NAT REV CANCER, V14, P92, DOI 10.1038/nrc3655
   Sturm D, 2012, CANCER CELL, V22, P425, DOI 10.1016/j.ccr.2012.08.024
   Sugiarto S, 2011, CANCER CELL, V20, P328, DOI 10.1016/j.ccr.2011.08.011
   Tasker RC, 2006, DEV NEUROSCI-BASEL, V28, P302, DOI 10.1159/000094156
   Tatevossian RG, 2010, ACTA NEUROPATHOL, V120, P731, DOI 10.1007/s00401-010-0763-1
   Taylor KR, 2014, NAT GENET, V46, P457, DOI 10.1038/ng.2925
   Uhrbom L, 2002, CANCER RES, V62, P5551
   Venkatesh HS, 2015, CELL, V161, P803, DOI 10.1016/j.cell.2015.04.012
   Venneti S, 2013, BRAIN PATHOL, V23, P558, DOI 10.1111/bpa.12042
   Walrath JC, 2009, MAMM GENOME, V20, P214, DOI 10.1007/s00335-009-9179-4
   Wang J, 2013, J NEUROSCI, V33, P16805, DOI 10.1523/JNEUROSCI.0546-13.2013
   Warren KE, 2012, FRONT ONCOL, V2, DOI 10.3389/fonc.2012.00205
   Warrington NM, 2015, CANCER RES, V75, P16, DOI 10.1158/0008-5472.CAN-14-1891
   Wimmer K, 2002, J NEUROPATH EXP NEUR, V61, P896, DOI 10.1093/jnen/61.10.896
   Wu G, 2014, NAT GENET, V46, P444, DOI 10.1038/ng.2938
   Wu G, 2012, NAT GENET, V44, P251, DOI 10.1038/ng.1102
   Xu W, 2011, CANCER CELL, V19, P17, DOI 10.1016/j.ccr.2010.12.014
   Yang FC, 2008, CELL, V135, P437, DOI 10.1016/j.cell.2008.08.041
   Yu J, 2009, NEUROLOGY, V73, P1526, DOI 10.1212/WNL.0b013e3181c0664a
   Zarghooni M, 2010, J CLIN ONCOL, V28, P1337, DOI 10.1200/JCO.2009.25.5463
   Zhai HY, 2011, GLIA, V59, P472, DOI 10.1002/glia.21117
   Zhang JH, 2013, NAT GENET, V45, P602, DOI 10.1038/ng.2611
   Zhang LY, 2009, GLIA, V57, P1458, DOI 10.1002/glia.20863
   Zhao H, 2008, GENE DEV, V22, P722, DOI 10.1101/gad.1636408
   Zhu Y, 2005, DEVELOPMENT, V132, P5577, DOI 10.1242/dev.02162
   Zong H, 2015, COLD SPRING IN PRESS
NR 147
TC 38
Z9 38
U1 0
U2 21
PU WILEY
PI HOBOKEN
PA 111 RIVER ST, HOBOKEN 07030-5774, NJ USA
SN 0894-1491
EI 1098-1136
J9 GLIA
JI Glia
PD JUN
PY 2016
VL 64
IS 6
BP 879
EP 895
DI 10.1002/glia.22945
PG 17
WC Neurosciences
WE Science Citation Index Expanded (SCI-EXPANDED)
SC Neurosciences & Neurology
GA DJ6ME
UT WOS:000374326600001
PM 26638183
OA Green Accepted
DA 2023-08-27
ER

PT J
AU King, AR
   Corso, CD
   Chen, EM
   Song, E
   Bongiorni, P
   Chen, Z
   Sundaram, RK
   Bindra, RS
   Saltzman, WM
AF King, Amanda R.
   Corso, Christopher D.
   Chen, Evan M.
   Song, Eric
   Bongiorni, Paul
   Chen, Zhe
   Sundaram, Ranjini K.
   Bindra, Ranjit S.
   Saltzman, W. Mark
TI Local DNA Repair Inhibition for Sustained Radiosensitization of
   High-Grade Gliomas
SO MOLECULAR CANCER THERAPEUTICS
LA English
DT Article
ID CONVECTION-ENHANCED DELIVERY; DEPENDENT PROTEIN-KINASE; P-GLYCOPROTEIN
   ABCB1; DOUBLE-STRAND BREAKS; DAMAGE RESPONSE; BRAIN DISTRIBUTION;
   SURFACE-CHARGE; DRUG-DELIVERY; CANCER-CELLS; NANOPARTICLES
AB High-grade gliomas, such as glioblastoma (GBM) and diffuse intrinsic pontine glioma (DIPG), are characterized by an aggressive phenotype with nearly universal local disease progression despite multimodal treatment, which typically includes chemotherapy, radiotherapy, and possibly surgery. Radiosensitizers that have improved the effects of radiotherapy for extracranial tumors have been ineffective for the treatment of GBM and DIPG, in part due to poor blood-brain barrier penetration and rapid intracranial clearance of small molecules. Here, we demonstrate that nanoparticles can provide sustained drug release and minimal toxicity. When administered locally, these nanoparticles conferred radiosensitization in vitro and improved survival in rats with intracranial gliomas when delivered concurrently with a 5-day course of fractionated radiotherapy. Compared with previous work using locally delivered radiosensitizers and cranial radiation, our approach, based on the rational selection of agents and a clinically relevant radiation dosing schedule, produces the strongest synergistic effects between chemo-and radiotherapy approaches to the treatment of high-grade gliomas. (C)2017 AACR.
C1 [King, Amanda R.; Chen, Evan M.; Song, Eric; Saltzman, W. Mark] Yale Univ, Dept Biomed Engn, New Haven, CT USA.
   [Corso, Christopher D.; Bongiorni, Paul; Chen, Zhe; Sundaram, Ranjini K.; Bindra, Ranjit S.] Yale Univ, Sch Med, Dept Therapeut Radiol, New Haven, CT 06520 USA.
   [Bindra, Ranjit S.] Yale Univ, Sch Med, Dept Expt Pathol, New Haven, CT USA.
C3 Yale University; Yale University; Yale University
RP Bindra, RS (通讯作者)，Yale Univ, Sch Med, Dept Therapeut Radiol, New Haven, CT 06520 USA.; Saltzman, WM (通讯作者)，Yale Univ, Dept Chem & Biomed Engn, New Haven, CT 06520 USA.
EM ranjit.bindra@yale.edu; mark.saltzman@yale.edu
OI , eric/0000-0003-1569-7034; Quijano, Amanda/0000-0001-8639-8467
FU NIH [R01 CA149128, F30 CA206386]; Brain Research Foundation
   [SIA-2014-02]; DIPG; Curesearch Foundation; Yale Cancer Center
   Collaborative Co-Pilot Award; Cure Starts Now Foundation; Hope for
   Caroline Foundation; Reflections of Grace Foundation; Soar with Grace
   Foundation; Abbie's Army Charity Trust; Julian Boivin Courage for Cures
   Foundation; Smiles for Sophie Forever; Caroline's Miracle Foundation;
   Love, Chloe Foundation; Benny's World Foundation; Pray Hope Believe
   Foundation; Jeffrey Thomas Hayden Foundation; DIPG Collaborative
FX This work was supported by grants from the NIH (R01 CA149128, to W.M.
   Saltzman; F30 CA206386, to A.R. King), Brain Research Foundation
   (SIA-2014-02, to W.M. Saltzman), the DIPG Collaborative (to R.S.
   Bindra), the Curesearch Foundation (to R.S. Bindra), and a Yale Cancer
   Center Collaborative Co-Pilot Award (to R.S. Bindra and W.M. Saltzman).;
   Additional support for this work was provided by: The Cure Starts Now
   Foundation, Hope for Caroline Foundation, Reflections of Grace
   Foundation, Soar with Grace Foundation, Abbie's Army Charity Trust,
   Julian Boivin Courage for Cures Foundation, Smiles for Sophie Forever,
   Caroline's Miracle Foundation, Love, Chloe Foundation, Benny's World
   Foundation, Pray Hope Believe Foundation, Jeffrey Thomas Hayden
   Foundation and the DIPG Collaborative.
CR Agarwal R, 2013, THER DELIV, V4, P705, DOI [10.4155/tde.13.37, 10.4155/TDE.13.37]
   Agarwal S, 2010, J PHARMACOL EXP THER, V334, P147, DOI 10.1124/jpet.110.167601
   Ahmed SU, 2015, CANCER RES, V75, P4416, DOI 10.1158/0008-5472.CAN-14-3790
   Ahrabi S, 2016, NUCLEIC ACIDS RES, V44, P5743, DOI 10.1093/nar/gkw326
   Aiken R, 2014, SEMIN ONCOL, V41, P438, DOI 10.1053/j.seminoncol.2014.06.005
   Allison SD, 2008, EXPERT OPIN DRUG DEL, V5, P615, DOI [10.1517/17425247.5.6.615, 10.1517/17425247.5.6.615 ]
   Barua NU, 2013, ACTA NEUROCHIR, V155, P1459, DOI 10.1007/s00701-013-1700-6
   Benada J, 2015, BIOMOLECULES, V5, P1912, DOI 10.3390/biom5031912
   Bindra RS, 2013, NUCLEIC ACIDS RES, V41, DOI 10.1093/nar/gkt255
   BOBO RH, 1994, P NATL ACAD SCI USA, V91, P2076, DOI 10.1073/pnas.91.6.2076
   Chen Y., 2004, Current Drug Delivery, V1, P361, DOI 10.2174/1567201043334542
   Chen Y, 2009, J PHARMACOL EXP THER, V330, P956, DOI 10.1124/jpet.109.154781
   Corso CD, 2016, SEMIN RADIAT ONCOL, V26, P281, DOI 10.1016/j.semradonc.2016.06.003
   Dal Pra A, 2016, FRONT ONCOL, V6, DOI 10.3389/fonc.2016.00024
   del Alcazar CRG, 2014, CLIN CANCER RES, V20, P1235, DOI 10.1158/1078-0432.CCR-13-1607
   Dumont F, 2009, EXPERT OPIN THER PAT, V19, P775, DOI 10.1517/13543770902967666
   Ediriwickrema A, 2015, ACS BIOMATER SCI ENG, V1, P64, DOI 10.1021/ab500084g
   Ferguson Sherise D, 2007, Expert Rev Anticancer Ther, V7, pS79, DOI 10.1586/14737140.7.12s.S79
   Flynn RL, 2015, SCIENCE, V347, P273, DOI 10.1126/science.1257216
   Fokas E, 2012, CELL DEATH DIS, V3, DOI 10.1038/cddis.2012.181
   Fokas E, 2014, CANCER TREAT REV, V40, P109, DOI 10.1016/j.ctrv.2013.03.002
   Franken NAP, 2006, NAT PROTOC, V1, P2315, DOI 10.1038/nprot.2006.339
   Frohlich E, 2012, INT J NANOMED, V7, P5577, DOI 10.2147/IJN.S36111
   Gaudin A, 2016, BIOMATERIALS, V105, P136, DOI 10.1016/j.biomaterials.2016.07.037
   Goglia AG, 2015, MOL CANCER THER, V14, P326, DOI 10.1158/1535-7163.MCT-14-0765
   Golding SE, 2009, MOL CANCER THER, V8, P2894, DOI 10.1158/1535-7163.MCT-09-0519
   Guisado DI, 2016, AM J NEURORADIOL, V37, P1367, DOI 10.3174/ajnr.A4713
   Gunn A, 2011, J BIOL CHEM, V286, P42470, DOI 10.1074/jbc.M111.309252
   Hrkach J, 2012, SCI TRANSL MED, V4, DOI 10.1126/scitranslmed.3003651
   Iliakis G, 2015, MUTAT RES-GEN TOX EN, V793, P166, DOI 10.1016/j.mrgentox.2015.07.001
   Kalvass JC, 2007, J PHARMACOL EXP THER, V323, P346, DOI 10.1124/jpet.107.119560
   Khatua S, 2011, CHILD NERV SYST, V27, P1391, DOI 10.1007/s00381-011-1468-z
   Kunwar S, 2010, NEURO-ONCOLOGY, V12, P871, DOI 10.1093/neuonc/nop054
   Lamb R, 2015, ONCOTARGET, V6, P14005, DOI 10.18632/oncotarget.4159
   Laquintana V, 2009, EXPERT OPIN DRUG DEL, V6, P1017, DOI 10.1517/17425240903167942
   Leahy JJJ, 2004, BIOORG MED CHEM LETT, V14, P6083, DOI 10.1016/j.bmcl.2004.09.060
   Lee BS, 2013, MOL CELL BIOL, V33, P3568, DOI 10.1128/MCB.00308-13
   Liu QH, 2000, GENE DEV, V14, P1448
   Llona-Minguez S, 2014, EXPERT REV MOL MED, V16, DOI 10.1017/erm.2014.10
   Maira SM, 2008, MOL CANCER THER, V7, P1851, DOI 10.1158/1535-7163.MCT-08-0017
   Makadia HK, 2011, POLYMERS-BASEL, V3, P1377, DOI 10.3390/polym3031377
   Merkus P, 2003, NEUROLOGY, V60, P1669, DOI 10.1212/01.WNL.0000067993.60735.77
   Middleton FK, 2015, ONCOTARGET, V6, P32396, DOI 10.18632/oncotarget.6136
   Milano MT, 2010, INT J RADIAT ONCOL, V78, P1147, DOI 10.1016/j.ijrobp.2009.09.018
   Mittapalli RK, 2012, J PHARMACOL EXP THER, V342, P33, DOI 10.1124/jpet.112.192195
   Munshi A, 2005, METH MOLEC MED, V110, P21
   Mura S, 2011, INT J NANOMED, V6, P2591, DOI 10.2147/IJN.S24552
   Nahas SA, 2012, RADIAT RES, V177, P176, DOI 10.1667/RR2580.1
   Noble CO, 2006, CANCER RES, V66, P2801, DOI 10.1158/0008-5472.CAN-05-3535
   Novotna E, 2013, INT J RADIAT BIOL, V89, P416, DOI 10.3109/09553002.2013.767993
   Oberoi RK, 2016, NEURO-ONCOLOGY, V18, P27, DOI 10.1093/neuonc/nov164
   Pardridge WM, 2007, DRUG DISCOV TODAY, V12, P54, DOI 10.1016/j.drudis.2006.10.013
   Recinos VR, 2010, NEUROSURGERY, V66, P530, DOI 10.1227/01.NEU.0000365263.14725.39
   Robbins ME, 2009, INT J RADIAT ONCOL, V73, P499, DOI 10.1016/j.ijrobp.2008.09.058
   Rousseau J, 2007, CLIN CANCER RES, V13, P5195, DOI 10.1158/1078-0432.CCR-07-1002
   Saucier-Sawyer JK, 2016, J CONTROL RELEASE, V232, P103, DOI 10.1016/j.jconrel.2016.04.006
   Seiwert TY, 2007, NAT CLIN PRACT ONCOL, V4, P86, DOI 10.1038/ncponc0714
   Shi MH, 2015, INVEST NEW DRUG, V33, P555, DOI 10.1007/s10637-015-0228-4
   Smith J, 2010, ADV CANCER RES, V108, P73, DOI [10.1016/B978-0-12-380888-2.00003-0, 10.1016/S0065.230X(10)08002.4]
   Song E, 2017, CANCER RES, V77, DOI 10.1158/1538-7445.EPSO16-B46
   Soong CP, 2015, DNA REPAIR, V26, P44, DOI 10.1016/j.dnarep.2014.12.002
   Stupp R, 2005, NEW ENGL J MED, V352, P987, DOI 10.1056/NEJMoa043330
   Surovtseva YV, 2016, J AM CHEM SOC, V138, P3844, DOI 10.1021/jacs.6b00162
   Truong LN, 2013, P NATL ACAD SCI USA, V110, P7720, DOI 10.1073/pnas.1213431110
   Vecchio D, 2015, INT J CANCER, V136, P1445, DOI 10.1002/ijc.29121
   Venere M, 2014, CELL DEATH DIFFER, V21, P258, DOI 10.1038/cdd.2013.136
   Wang TL, 2012, J PHARMACOL EXP THER, V341, P386, DOI 10.1124/jpet.111.190488
   Xu R, 2016, CLIN CANCER RES, V22, P4786, DOI 10.1158/1078-0432.CCR-16-0048
   Yang WL, 2014, RADIAT ONCOL, V9, DOI 10.1186/1748-717X-9-25
   Zabludoff SD, 2008, MOL CANCER THER, V7, P2955, DOI 10.1158/1535-7163.MCT-08-0492
   Zhang Y, 2016, ONCOTARGET, V7, P34688, DOI 10.18632/oncotarget.9156
   Zhang Y, 2015, NANOSCALE, V7, P7559, DOI 10.1039/c5nr00095e
   Zhou JB, 2013, P NATL ACAD SCI USA, V110, P11751, DOI 10.1073/pnas.1304504110
NR 73
TC 20
Z9 20
U1 1
U2 5
PU AMER ASSOC CANCER RESEARCH
PI PHILADELPHIA
PA 615 CHESTNUT ST, 17TH FLOOR, PHILADELPHIA, PA 19106-4404 USA
SN 1535-7163
EI 1538-8514
J9 MOL CANCER THER
JI Mol. Cancer Ther.
PD AUG
PY 2017
VL 16
IS 8
BP 1456
EP 1469
DI 10.1158/1535-7163.MCT-16-0788
PG 14
WC Oncology
WE Science Citation Index Expanded (SCI-EXPANDED)
SC Oncology
GA FC6CY
UT WOS:000406929200002
PM 28566437
OA Green Submitted, Bronze, Green Accepted
DA 2023-08-27
ER

PT J
AU Chang, LY
   Hsiung, CA
   Lu, CY
   Lin, TY
   Huang, FY
   Lai, YH
   Chiang, YP
   Chiang, BL
   Lee, CY
   Huang, LM
AF Chang, Luan-Yin
   Hsiung, Chao A.
   Lu, Chun-Yi
   Lin, Tzou-Yien
   Huang, Fu-Yuan
   Lai, Yu-Han
   Chiang, Yu-Ping
   Chiang, Bor-Luen
   Lee, Chin-Yun
   Huang, Li-Min
TI Status of cellular rather than humoral immunity is correlated with
   clinical outcome of enterovirus 71
SO PEDIATRIC RESEARCH
LA English
DT Article
ID MOUTH-DISEASE; PULMONARY-EDEMA; RISK-FACTORS; FOOT; HAND; INFECTIONS;
   EPIDEMIC; CHILDREN; TAIWAN; POLIOMYELITIS
AB We valuated specific cellular and humoral immune response of cases of enterovirus 71 (EV71) infection and correlated immune response with clinical outcome. After obtaining informed consent, we enrolled 30 EV71 cases including 7 cases with brainstem encephalitis plus pulmonary edema, 12 cases of CNS (CNS) involvement and 11 uncomplicated cases. We measured antibodies specific to EV71, lymphocyte proliferation response and EV71-stimulated cellular response of Th1/Th2 cytokines and chemokines. The 7 EV71 cases involving brainstem encephalitis plus pulmonary edema had a significantly lower phytohemagglutinin stimulation index than other cases (p = 0.04). After EV71 stimulation of peripheral mononuclear cells, there was a significant increase in cellular Th1 cytokine (gamma-interferon) and proinflammatroy cytokines. However, cases with pulmonary edema had significantly lower cellular gamma-interferon (p = 0.04), lower cellular IL-1 beta (p = 0.04), lower cellular IL-6 (p = 0.04), lower cellular tumor necrosis factor-a response (p 0.04), and lower cellular macrophage inflammatory protein-la (p 0.04) response compared with other cases. Their titers of EV71 neutralizing antibodies demonstrated no difference among cases. These results suggest lower EV71-specific cellular response may be associated with immunopathogenesis of EV71-related pulmonary edema.
C1 Natl Taiwan Univ Hosp, Div Infect Dis, Dept Pediat, Taipei 100, Taiwan.
   Natl Taiwan Univ, Coll Med, Taipei 100, Taiwan.
   Natl Hlth Res Inst, Div Biostat & Bioinformat, Miaoli 350, Taiwan.
   Chang Gung Univ, Coll Med, Tao Yuan 333, Taiwan.
   Chang Gung Childrens Hosp, Tao Yuan 333, Taiwan.
   Taipei Mackay Mem Hosp, Dept Pediat, Taipei 100, Taiwan.
C3 National Taiwan University; National Taiwan University Hospital;
   National Taiwan University; National Health Research Institutes -
   Taiwan; Chang Gung University; Chang Gung Memorial Hospital; Mackay
   Memorial Hospital
RP Huang, LM (通讯作者)，Natl Taiwan Univ Hosp, Div Infect Dis, Dept Pediat, 7,Chung Shan S Rd, Taipei 100, Taiwan.
EM lmhuang@ha.mc.ntu.edu.tw
RI Lu, CY/G-4638-2010; Hsiung, Chao Agnes/E-3994-2010; Huang,
   Li/IUQ-0909-2023
OI LU, CHUN-YI/0000-0002-5240-2808; HUANG, LI-MIN/0000-0002-9291-260X; LEE,
   CHIN-YUN/0000-0002-3938-377X; CHIANG, BOR-LUEN/0000-0002-6705-0286;
   CHANG, LUAN-YIN/0000-0003-2632-1956
CR ALEXANDER JP, 1994, J INFECT DIS, V169, P905, DOI 10.1093/infdis/169.4.905
   BLOMBERG J, 1974, LANCET, V2, P112
   Cafruny WA, 1997, ANTIVIR RES, V36, P1, DOI 10.1016/S0166-3542(97)00031-4
   *CDC, 1998, MMWR-MORBID MORTAL W, V47, P718
   Centers for Disease Control and Prevention (CDC), 1998, MMWR Morb Mortal Wkly Rep, V47, P629
   Chan LG, 2000, CLIN INFECT DIS, V31, P678, DOI 10.1086/314032
   Chang LY, 1998, LANCET, V352, P367, DOI 10.1016/S0140-6736(98)24031-1
   Chang LY, 2004, JAMA-J AM MED ASSOC, V291, P222, DOI 10.1001/jama.291.2.222
   Chang LY, 2002, PEDIATRICS, V109, DOI 10.1542/peds.109.6.e88
   Chang LY, 1999, LANCET, V354, P1682, DOI 10.1016/S0140-6736(99)04434-7
   Chern JH, 2004, BIOORG MED CHEM LETT, V14, P2519, DOI 10.1016/j.bmcl.2004.02.092
   daSilva EE, 1996, EMERG INFECT DIS, V2, P231, DOI 10.3201/eid0203.960312
   GILBERT GL, 1988, PEDIATR INFECT DIS J, V7, P484, DOI 10.1097/00006454-198807000-00007
   GRADIEN M, 1995, DIAGNOSTIC PROCEDURE, P279
   Ho MT, 1999, NEW ENGL J MED, V341, P929, DOI 10.1056/NEJM199909233411301
   Huang CC, 1999, NEW ENGL J MED, V341, P936, DOI 10.1056/NEJM199909233411302
   ISHIMARU Y, 1980, ARCH DIS CHILD, V55, P583, DOI 10.1136/adc.55.8.583
   Lin TY, 2003, CLIN INFECT DIS, V36, P269, DOI 10.1086/345905
   Lin TY, 2002, ACTA PAEDIATR, V91, P632, DOI 10.1080/080352502760069016
   Liu ML, 2005, J GEN VIROL, V86, P3263, DOI 10.1099/vir.0.81195-0
   MELNICK JL, 1984, REV INFECT DIS, V6, pS387
   NAGY G, 1982, ARCH VIROL, V71, P217, DOI 10.1007/BF01314873
   Scagnolari C, 2004, ANTIVIR THER, V9, P1003
   SCHMIDT NJ, 1974, J INFECT DIS, V129, P304, DOI 10.1093/infdis/129.3.304
   Shih SR, 2000, VIRUS RES, V68, P127, DOI 10.1016/S0168-1702(00)00162-3
   Shimizu H, 1999, JPN J INFECT DIS, V52, P12
   SHINDAROV LM, 1979, J HYG EPID MICROB IM, V23, P284
   Tsao KC, 2002, J MED VIROL, V68, P574, DOI 10.1002/jmv.10233
   Wang SM, 2003, J INFECT DIS, V188, P564, DOI 10.1086/376998
   Wu TN, 1999, EMERG INFECT DIS, V5, P458, DOI 10.3201/eid0503.990321
   Yang KD, 2001, J INFECT DIS, V183, P850, DOI 10.1086/319255
NR 31
TC 95
Z9 135
U1 1
U2 15
PU NATURE PUBLISHING GROUP
PI NEW YORK
PA 75 VARICK ST, 9TH FLR, NEW YORK, NY 10013-1917 USA
SN 0031-3998
EI 1530-0447
J9 PEDIATR RES
JI Pediatr. Res.
PD OCT
PY 2006
VL 60
IS 4
BP 466
EP 471
DI 10.1203/01.pdr.0000238247.86041.19
PG 6
WC Pediatrics
WE Science Citation Index Expanded (SCI-EXPANDED)
SC Pediatrics
GA 086XX
UT WOS:000240707500018
PM 16940249
OA Bronze, Green Published
DA 2023-08-27
ER

PT J
AU Sakurai, Y
   Shoji, M
   Matsubara, T
   Imazu, H
   Hasegawa, S
   Ochiai, M
   Funabiki, T
   Mizoguchi, Y
   Kuroda, M
   Kasahara, M
AF Sakurai, Y
   Shoji, M
   Matsubara, T
   Imazu, H
   Hasegawa, S
   Ochiai, M
   Funabiki, T
   Mizoguchi, Y
   Kuroda, M
   Kasahara, M
TI Angiomyomatous amartoma and associated stromal lesions in the right
   inguinal lymph node: A case report
SO PATHOLOGY INTERNATIONAL
LA English
DT Article
DE angiomyomatous hamartoma; inguinal lymph node
ID VASCULAR TRANSFORMATION; KAPOSIS-SARCOMA; SINUSES; HAMARTOMA; TUMOR
AB Angiomyomatous hamartoma is a rare disease with a predisposition for the inguinal lymph nodes. A 51-year-old male patient visited a local hospital because of a right inguinal mass, measuring 3 x 4 cm in size, which was resected. The resected specimen showed irregularly distributed thick-walled vessels in the hilum, extending into the medulla and focally into the cortex of the node, eventually becoming more dispersed and associated with smooth muscle cells splaying into sclerotic stroma. These findings are compatible with an angiomyomatous hamartoma. Another tumor-like mass appeared shortly after the resection at the same location, but was not an angiomyomatous hamartoma, rather it was composed of edematous stromal tissue with proliferating smooth muscle cells. The stromal component included thick-walled blood vessels and lymphatics. Although it could not be determined whether these associated changes in the surrounding stroma are a cause or an effect of angiomyomatous hamartoma, they indicate the clinical difficulty in determining an appropriate area of resection and may provide clues to the pathogenesis of angiomyomatous hamartoma.
C1 Fujita Hlth Univ, Sch Med, Dept Surg, Aichi 4701192, Japan.
   Fujita Hlth Univ, Sch Med, Dept Pathol, Aichi 4701192, Japan.
C3 Fujita Health University; Fujita Health University
RP Sakurai, Y (通讯作者)，Fujita Hlth Univ, Sch Med, Dept Surg, 1-98 Dengaku Gakubo Kutsukake Cho, Aichi 4701192, Japan.
RI Kasahara, Mureo/AAB-8496-2020
CR ALLEN PW, 1993, AM J SURG PATHOL, V17, P748, DOI 10.1097/00000478-199307000-00017
   CHAN JKC, 1991, AM J SURG PATHOL, V15, P430, DOI 10.1097/00000478-199105000-00002
   CHAN JKC, 1991, AM J SURG PATHOL, V15, P732, DOI 10.1097/00000478-199108000-00003
   CHAN JKC, 1992, AM J SURG PATHOL, V16, P335, DOI 10.1097/00000478-199204000-00003
   HAFERKAMP O, 1971, ARCH PATHOL, V92, P81
   Laeng RH, 1996, HISTOPATHOLOGY, V29, P80
   Magro Gaetano, 1997, General and Diagnostic Pathology, V143, P247
   MAURER R, 1986, HISTOPATHOLOGY, V10, P571, DOI 10.1111/j.1365-2559.1986.tb02511.x
   PERRONE T, 1988, AM J SURG PATHOL, V12, P351, DOI 10.1097/00000478-198805000-00003
   SUSTER S, 1989, AM J SURG PATHOL, V13, P347, DOI 10.1097/00000478-198905000-00002
   WEISS SW, 1989, AM J SURG PATHOL, V13, P341, DOI 10.1097/00000478-198905000-00001
NR 11
TC 17
Z9 18
U1 0
U2 0
PU BLACKWELL SCIENCE ASIA
PI CARLTON
PA 54 UNIVERSITY ST, P O BOX 378, CARLTON, VICTORIA 3053, AUSTRALIA
SN 1320-5463
J9 PATHOL INT
JI Pathol. Int.
PD AUG
PY 2000
VL 50
IS 8
BP 655
EP 659
DI 10.1046/j.1440-1827.2000.01092.x
PG 5
WC Pathology
WE Science Citation Index Expanded (SCI-EXPANDED)
SC Pathology
GA 349PJ
UT WOS:000089054600011
PM 10972865
DA 2023-08-27
ER

PT J
AU Yamada, K
   Takeshima, H
   Sakurama, T
   Kuratsu, JI
AF Yamada, Kazumichi
   Takeshima, Hideo
   Sakurama, Tomotaka
   Kuratsu, Jun-Ichi
TI Secondary cervical dystonia following stereotactic radiosurgery in a
   patient with thalamic glioma
SO SURGICAL NEUROLOGY
LA English
DT Article
DE cervical dystonia; magnetic resonance images; positron emission
   tomography; radiation necrosis; stereotactic radiation; thalamic glioma
ID BASAL GANGLIA; CEREBELLAR; DIFFERENTIATION; ORGANIZATION; LESIONS;
   INJURY; CORTEX; TUMORS
AB Background: Cervical dystonia associated with structural lesion is uncommon. We report the first patient with secondary CD after stereotactic radiosurgery for thalamic glioma. Possible network abnormalities relevant to manifestation of CD were discussed.
   Case Description: A 27-year-old woman complaining of headache and left motor weakness was found to have a thalamic tumor on the right side. The lesion was totally removed using transventricular approach. Histopathologically, tumor samples manifested features of anaplastic astrocytoma. She underwent stereotactic radiosurgery in addition to the conventional radiation and chemotherapy. Afterward, she returned to her usual life without any neurological deficits. Sixteen months postoperatively, the patient developed forced head tilting to the left side combined with chin lift. On the TWSTRS, she registered 15 for torticollis severity. The abnormal head posturing was alleviated by the sensory trick of touching her face with her right hand. Irregular-shaped lesion involving the thalamus, lenticular nuclei, midbrain, pons, and cerebellum was presented on magnetic resonance images. Steroid therapy effectively diminished the lesion size, and her abnormal head posturing was gradually ameliorated (TWSTRS severity scale = 3).
   Conclusion: The clinical-neuroradiological course of the present case strongly suggested that the lesion detected long after the surgery was due to radiation necrosis. The present study may provide a critical information in understanding pathophysiological mechanisms of CD that may involve substantial interactions between olivocerebellar and basal ganglia-thalamocortical circuits. (c) 2007 Elsevier Inc. All rights reserved.
C1 [Yamada, Kazumichi; Takeshima, Hideo; Sakurama, Tomotaka; Kuratsu, Jun-Ichi] Kumamoto Univ, Grad Sch Med Sci, Dept Neurosurg, Kumamoto 8608556, Japan.
C3 Kumamoto University
RP Yamada, K (通讯作者)，Kumamoto Univ, Grad Sch Med Sci, Dept Neurosurg, Kumamoto 8608556, Japan.
EM yamadakazu@fc.kuh.kumamoto-u.ac.jp
CR ALEXANDER GE, 1986, ANNU REV NEUROSCI, V9, P357, DOI 10.1146/annurev.ne.09.030186.002041
   Asao C, 2005, AM J NEURORADIOL, V26, P1455
   FAHN S, 1998, DYSTONIA, V3, P1
   Galardi G, 1996, ACTA NEUROL SCAND, V94, P172, DOI 10.1111/j.1600-0404.1996.tb07049.x
   Hoover JE, 1999, J NEUROSCI, V19, P1446
   JANKOVIC J, 1983, NEUROLOGY, V33, P1237, DOI 10.1212/WNL.33.9.1237
   Krauss JK, 2002, NEUROSURGERY, V50, P927, DOI 10.1097/00006123-200205000-00003
   Krauss JK, 1997, MOVEMENT DISORD, V12, P443, DOI 10.1002/mds.870120329
   KUOPPAMAKI M, 2003, MOVEMENT DISORD, V17, P1345
   LeDoux MS, 2003, MOVEMENT DISORD, V18, P60, DOI 10.1002/mds.10301
   LEE MS, 1994, MOVEMENT DISORD, V9, P493, DOI 10.1002/mds.870090502
   LEW H, 1992, NEUROLOGY, V42, P594, DOI 10.1212/WNL.42.3.594
   Macken M, 2002, PEDIATR NEUROL, V26, P311, DOI 10.1016/S0887-8994(01)00400-3
   Manzoni D, 1999, NEUROSCIENCE, V93, P1095, DOI 10.1016/S0306-4522(99)00275-4
   MARSDEN CD, 1985, BRAIN, V108, P463, DOI 10.1093/brain/108.2.463
   Middleton FA, 2001, J NEUROSCI, V21, P700, DOI 10.1523/JNEUROSCI.21-02-00700.2001
   NUTT JG, 1988, MOVEMENT DISORD, V3, P188, DOI 10.1002/mds.870030302
   PALULETTI G, 1993, MOVEMENT DISORD, V8, P495
   SCHULZEBONHAGE A, 1995, J NEUROL NEUROSUR PS, V58, P108, DOI 10.1136/jnnp.58.1.108
   SHALE H, 1987, MOVEMENT DISORD, V2, P321, DOI 10.1002/mds.870020411
   Siebold C, 1999, J NEUROPHYSIOL, V82, P34, DOI 10.1152/jn.1999.82.1.34
   Taboas-Perez R A, 1984, Bol Asoc Med P R, V76, P62
   Tsuyuguchi N, 2004, ANN NUCL MED, V18, P291, DOI 10.1007/BF02984466
   TURGUT M, 1995, CHILD NERV SYST, V11, P86, DOI 10.1007/BF00303811
   Warner T, 2000, J NEUROL, V247, P787
   Yamada K, 2004, J CLIN NEUROSCI, V11, P263, DOI 10.1016/j.jocn.2003.03.004
NR 26
TC 3
Z9 3
U1 0
U2 1
PU ELSEVIER SCIENCE INC
PI NEW YORK
PA STE 800, 230 PARK AVE, NEW YORK, NY 10169 USA
SN 0090-3019
J9 SURG NEUROL
JI Surg. Neurol.
PD DEC
PY 2007
VL 68
IS 6
BP 665
EP 670
DI 10.1016/j.surneu.2006.11.034
PG 6
WC Clinical Neurology; Surgery
WE Science Citation Index Expanded (SCI-EXPANDED)
SC Neurosciences & Neurology; Surgery
GA 245NU
UT WOS:000251943000017
PM 18053867
DA 2023-08-27
ER

PT J
AU Whittington, HA
   Hancock, J
   Kemshead, JT
AF Whittington, HA
   Hancock, J
   Kemshead, JT
TI Generation of a humanised single chain Fv (Scfv) derived from the
   monoclonal Eric-1 recognising the human neural cell adhesion molecule
SO MEDICAL AND PEDIATRIC ONCOLOGY
LA English
DT Article; Proceedings Paper
CT Advances in Neuroblastoma Research Meeting
CY JUN 15-17, 1998
CL BATH, ENGLAND
DE neural cell adhesion molecule; monoclonal antibodies; scFv; humanisation
ID ANTIBODIES; BLASTOMA; BRAIN
AB Background, Murine monoclonal antibody (MoAb) ERIC-1 recognises an epitope on the neural cell adhesion molecule (NCAM) whose expression in paediatric and adult tissues is confined mainly to the brain, peripheral nerve, and adrenal medulla. Anti-NCAM antibodies have been used for the treatment and diagnosis of a number of tumours, including neuroblastoma. However, whole antibody exhibits poor penetration into solid tumour deposits and rapid systemic clearance upon repealed administration due to development of a human antimouse antibody (HAMA) response. Procedure, To overcome these problems, recombinant DNA techniques have been used to humanise and assemble the ERIC-1 immunoglobulin variable heavy (V-H) and light (V-L) chains into a single chain Fv (scFv). Results. Three humanised scFv clones were identified which differ from the predicted humanised sequence by occasional amino acid changes, but these maintain the same specificity as the original ERIC-1 MoAb. Conclusions, The humanised scFv may prove to be a useful reagents in the treatment and diagnosis of a variety of neuroectodermal tumours and can clearly form a suitable template for the generation of a fully humanised ERIC-1 MoAb. Med. Pediatr. Oncol. 36:243-246, 2001. (C) 2001 Wiley-Liss, Inc.
C1 Univ Bristol, Div Oncol, Bristol, Avon, England.
   Frenchay Hosp, Paediat & Neurooncol Labs, Bristol BS16 1LE, Avon, England.
C3 University of Bristol
RP Kemshead, JT (通讯作者)，Nexell Therapeut, Little Manor, Badgworth BS26 2QH, Somerset, England.
CR BIRD RE, 1988, SCIENCE, V242, P423, DOI 10.1126/science.3140379
   BOURNE SP, 1991, J NEURO-ONCOL, V10, P111, DOI 10.1007/BF00146871
   CUNNINGHAM BA, 1987, SCIENCE, V236, P799, DOI 10.1126/science.3576199
   HUSTON JS, 1988, P NATL ACAD SCI USA, V85, P5879, DOI 10.1073/pnas.85.16.5879
   KEMSHEAD JT, 1986, BRIT J CANCER, V54, P771, DOI 10.1038/bjc.1986.239
   KEMSHEAD JT, 1983, LANCET, V1, P12
   NYBROE O, 1988, NEUROCHEM INT, V12, P251, DOI 10.1016/0197-0186(88)90162-3
NR 7
TC 10
Z9 12
U1 0
U2 1
PU WILEY-LISS
PI NEW YORK
PA DIV JOHN WILEY & SONS INC, 605 THIRD AVE, NEW YORK, NY 10158-0012 USA
SN 0098-1532
J9 MED PEDIATR ONCOL
JI Med. Pediatr. Oncol.
PD JAN
PY 2001
VL 36
IS 1
BP 243
EP 246
DI 10.1002/1096-911X(20010101)36:1<243::AID-MPO1060>3.0.CO;2-5
PG 4
WC Oncology; Pediatrics
WE Conference Proceedings Citation Index - Science (CPCI-S); Science Citation Index Expanded (SCI-EXPANDED)
SC Oncology; Pediatrics
GA 388FT
UT WOS:000166167300059
PM 11464896
DA 2023-08-27
ER

PT J
AU Fukumitsu, N
   Ashida, H
   Ogi, S
   Uchiyama, M
   Mori, Y
   Ikemoto, I
   Sakamoto, N
   Tojo, K
   Kawakami, M
AF Fukumitsu, N
   Ashida, H
   Ogi, S
   Uchiyama, M
   Mori, Y
   Ikemoto, I
   Sakamoto, N
   Tojo, K
   Kawakami, M
TI A case of ganglioneuroma in which I-131-6
   beta-iodomethyl-19-norcholest-5(10)-en-3 beta-ol scintigraphy showed
   high uptake in the adrenal gland leading to a misdiagnosis
SO ANNALS OF NUCLEAR MEDICINE
LA English
DT Article
DE I-131-6beta-iodomethyl-19-norcholest-5(10)-en-3beta-ol; adrenal gland;
   ganglioneuroma
ID SIDE-CHAIN CLEAVAGE; MICROSOMAL CYTOCHROME-P-450; EXPRESSION;
   HYPERALDOSTERONISM; CHOLESTEROL; CLONING; CDNA
AB We experienced a case in which I-131-6 beta-iodomethyl-19-norcholest-5(10)-en-3 beta-ol (I-131-adosterol) scintigraphy showed high uptake in the right adrenal gland. We diagnosed functional cortical adenoma because of the finding of I-131-adosterol scintigraphy. However, no positive findings for the existence of cortical adenoma were obtained in other examinations and we performed right adrenalectomy. Unexpectedly, pathological finding showed the right adrenal gland was occupied with a large ganglioneuroma. This is an instructive case in which I-131-adosterol scintigraphy showed abnormal high uptake in the adrenal gland, in spite of the fact that the adrenal gland was occupied by a tumor derived from adrenal medulla.
C1 Univ Tsukuba, Proton Med Res Ctr, Tsukuba, Ibaraki 3058575, Japan.
   Fujisawa City Hosp, Dept Radiol, Fujisawa, Kanagawa, Japan.
C3 University of Tsukuba
RP Fukumitsu, N (通讯作者)，Univ Tsukuba, Proton Med Res Ctr, 1-1-1 Tennoudai, Tsukuba, Ibaraki 3058575, Japan.
EM GZL13162@nifty.ne.jp
CR CHUNG B, 1986, P NATL ACAD SCI USA, V83, P8962, DOI 10.1073/pnas.83.23.8962
   Coulter CL, 2000, BIOL REPROD, V62, P714, DOI 10.1095/biolreprod62.3.714
   Doppman JL, 1996, RADIOLOGY, V198, P309, DOI 10.1148/radiology.198.2.8596821
   DOPPMAN JL, 1992, RADIOLOGY, V184, P677, DOI 10.1148/radiology.184.3.1509049
   KAZEROONI EA, 1990, J NUCL MED, V31, P526
   KLOOS RT, 1995, ENDOCR REV, V16, P460, DOI 10.1210/er.16.4.460
   KOJIMA M, 1975, J NUCL MED, V16, P666
   MORITA R, 1972, J CLIN ENDOCR METAB, V34, P36, DOI 10.1210/jcem-34-1-36
   NAKAJIN S, 1981, J BIOL CHEM, V256, P6134
   NAKAJIN S, 1981, J BIOL CHEM, V256, P3871
   OTTERNESS DM, 1992, MOL PHARMACOL, V41, P865
   RHEAUME E, 1991, MOL ENDOCRINOL, V5, P1147, DOI 10.1210/mend-5-8-1147
   Tani A, 2000, ANN NUCL MED, V14, P205, DOI 10.1007/BF02987861
NR 13
TC 4
Z9 6
U1 0
U2 1
PU SPRINGER
PI NEW YORK
PA 233 SPRING ST, NEW YORK, NY 10013 USA
SN 0914-7187
EI 1864-6433
J9 ANN NUCL MED
JI Ann. Nucl. Med.
PD JAN
PY 2006
VL 20
IS 1
BP 69
EP 73
DI 10.1007/BF02985594
PG 5
WC Radiology, Nuclear Medicine & Medical Imaging
WE Science Citation Index Expanded (SCI-EXPANDED)
SC Radiology, Nuclear Medicine & Medical Imaging
GA 009ND
UT WOS:000235117900011
PM 16485578
DA 2023-08-27
ER

PT J
AU Wong, ET
   Rosenberg, H
   Dawood, O
   Hertan, L
   Vega, RA
   Anderson, M
   Uhlmann, EJ
AF Wong, Eric T.
   Rosenberg, Harry
   Dawood, Olivia
   Hertan, Lauren
   Vega, Rafael A.
   Anderson, Matthew
   Uhlmann, Erik J.
TI Lewy body disease as a potential negative outcome modifier of
   glioblastoma treatment: a case report
SO BMC NEUROLOGY
LA English
DT Article
DE Glioblastoma; Lewy Bodies; Dementia; Outcome Modifier
ID ALPHA-SYNUCLEIN; PHASE-III; DEMENTIA; RADIOTHERAPY; TEMOZOLOMIDE;
   PARKINSONISM; PREVALENCE; RADIATION; BODIES
AB BackgroundElderly patients with glioblastoma are particularly susceptible to the adverse effects of ionizing radiation to the brain. This population also has an increasing prevalence of dementia in the successive seventh, eighth and nineth decade of life, and dementia with Lewy bodies is characterized by pathologic & alpha;-synucleins, proteins that take part in neuronal DNA damage repair.Case presentationWe report a 77-year-old man, with a history of coronary artery disease and mild cognitive impairment, who experienced subacute behavioral changes over 3 months with wording-finding difficulty, memory loss, confusion, perseveration, and irritable mood. Neuroimaging studies disclosed a 2.5 x 2.4 x 2.7 cm cystic enhancing mass with central necrosis in the left temporal lobe of the brain. Gross total resection of the tumor revealed IDH-1 wild-type glioblastoma. After treatment with radiation and temozolomide chemotherapy, his cognitive status deteriorated rapidly, and he died from unexpected sudden death 2 months after radiation. Autopsy of his brain revealed (i) tumor cells with atypical nuclei and small lymphocytes, (ii) neuronal cytoplasmic inclusions and Lewy bodies that were positive for & alpha;-synuclein in the midbrain, pons, amygdala, putamen and globus pallidus, and (iii) no amyloid plaques and only rare neurofibrillary tangles near the hippocampi.ConclusionsThis patient most likely had pre-clinical limbic subtype of dementia with Lewy bodies prior to his diagnosis of glioblastoma. The radiation and temozolomide that was used to treat his tumor may have accelerated neuronal damage due to induction of DNA breakage when his brain was already compromised by pathologic & alpha;-synucleins. & alpha;-Synucleinopathy could be a negative outcome modifier in glioblastoma patients.
C1 [Wong, Eric T.; Uhlmann, Erik J.] Beth Israel Deaconess Med Ctr, Brain Tumor Ctr, 330 Brookline Ave, Boston, MA 02215 USA.
   [Wong, Eric T.; Uhlmann, Erik J.] Beth Israel Deaconess Med Ctr, Dept Neurol, Neurooncol Unit, 330 Brookline Ave, Boston, MA 02215 USA.
   [Wong, Eric T.] Rhode Isl Hosp, Dept Neurol, Med Div Hematol Oncol Neurosurg & Radiat Oncol, 593 Eddy St, Providence, RI 02903 USA.
   [Rosenberg, Harry; Anderson, Matthew] Beth Israel Deaconess Med Ctr, Dept Pathol, Div Neuropathol, 330 Brookline Ave, Boston, MA 02215 USA.
   [Dawood, Olivia; Hertan, Lauren] Beth Israel Deaconess Med Ctr, Dept Radiat Oncol, 330 Brookline Ave, Boston, MA 02215 USA.
   [Vega, Rafael A.] Beth Israel Deaconess Med Ctr, Dept Surg, Div Neurosurg, 330 Brookline Ave, Boston, MA 02215 USA.
   [Anderson, Matthew] Regeneron Pharmaceut Co, 777 Old Saw Mill Rive Rd, Tarrytown, NY 10591 USA.
C3 Harvard University; Beth Israel Deaconess Medical Center; Harvard
   University; Beth Israel Deaconess Medical Center; Lifespan Health Rhode
   Island; Rhode Island Hospital; Harvard University; Beth Israel Deaconess
   Medical Center; Harvard University; Beth Israel Deaconess Medical
   Center; Harvard University; Beth Israel Deaconess Medical Center;
   Regeneron
RP Wong, ET (通讯作者)，Beth Israel Deaconess Med Ctr, Brain Tumor Ctr, 330 Brookline Ave, Boston, MA 02215 USA.; Wong, ET (通讯作者)，Beth Israel Deaconess Med Ctr, Dept Neurol, Neurooncol Unit, 330 Brookline Ave, Boston, MA 02215 USA.; Wong, ET (通讯作者)，Rhode Isl Hosp, Dept Neurol, Med Div Hematol Oncol Neurosurg & Radiat Oncol, 593 Eddy St, Providence, RI 02903 USA.
EM EWong1@Lifespan.org
CR Attems J, 2021, ACTA NEUROPATHOL, V141, P159, DOI 10.1007/s00401-020-02255-2
   Aziz T, 2000, J NEUROPATH EXP NEUR, V59, P62, DOI 10.1093/jnen/59.1.62
   Bendor JT, 2013, NEURON, V79, P1044, DOI 10.1016/j.neuron.2013.09.004
   Boersma P, 2020, PREV CHRONIC DIS, V17, DOI 10.5888/pcd17.200130
   Brown PD, 2020, J CLIN ONCOL, V38, P1019, DOI 10.1200/JCO.19.02767
   Case records of the Massachusetts General Hospital, 1998, NEW ENGL J MED, V338, P603, DOI [10.1056/NEJM199802263380908, DOI 10.1056/NEJM199802263380908]
   Chen BR, 2021, BMC CANCER, V21, DOI 10.1186/s12885-020-07778-1
   Clark CM, 2003, ARCH NEUROL-CHICAGO, V60, P1696, DOI 10.1001/archneur.60.12.1696
   Dormann D, 2013, MOL CELL NEUROSCI, V56, P475, DOI 10.1016/j.mcn.2013.03.006
   Oliveira HSD, 2018, BRAIN PATHOL, V28, P777, DOI 10.1111/bpa.12653
   Fujiwara H, 2002, NAT CELL BIOL, V4, P160, DOI 10.1038/ncb748
   Gao L, 2015, INT J NEUROSCI, V125, P645, DOI 10.3109/00207454.2014.961454
   Gibbons CH, 2016, NEUROLOGY, V87, P505, DOI 10.1212/WNL.0000000000002919
   Goldstein M, 2015, ANNU REV MED, V66, P129, DOI 10.1146/annurev-med-081313-121208
   Hogan DB, 2016, CAN J NEUROL SCI, V43, pS83, DOI 10.1017/cjn.2016.2
   Isaacson SH, 2017, EXPERT REV NEUROTHER, V17, P219, DOI 10.1080/14737175.2017.1256205
   Kam TI, 2018, SCIENCE, V362, P557, DOI 10.1126/science.aat8407
   Kane JPM, 2018, ALZHEIMERS RES THER, V10, DOI 10.1186/s13195-018-0350-6
   Laperriere N, 2013, CANCER TREAT REV, V39, P350, DOI 10.1016/j.ctrv.2012.05.008
   Leahy CB, 2022, NEUROPATHOLOGY, V42, P540, DOI 10.1111/neup.12848
   Milanese C, 2018, CELL DEATH DIS, V9, DOI 10.1038/s41419-018-0848-7
   Mitra J, 2019, J EXP NEUROSCI, V13, DOI 10.1177/1179069519880166
   Pereira CD, 2020, CELLS-BASEL, V9, DOI 10.3390/cells9081804
   Perry JR, 2017, NEW ENGL J MED, V376, P1027, DOI 10.1056/NEJMoa1611977
   Plassman BL, 2007, NEUROEPIDEMIOLOGY, V29, P125, DOI 10.1159/000109998
   Savica R, 2013, JAMA NEUROL, V70, P1396, DOI 10.1001/jamaneurol.2013.3579
   Schaser AJ, 2019, SCI REP-UK, V9, DOI 10.1038/s41598-019-47227-z
   Shoeb M, 2020, ENVIRON RES, V180, DOI 10.1016/j.envres.2019.108900
   Spillantini MG, 1997, NATURE, V388, P839, DOI 10.1038/42166
   Stupp R, 2009, LANCET ONCOL, V10, P459, DOI 10.1016/S1470-2045(09)70025-7
   Vasili E, 2019, FRONT MOL NEUROSCI, V12, DOI 10.3389/fnmol.2019.00107
   Vega JEV, 2020, J NEURO-ONCOL, V150, P143, DOI 10.1007/s11060-020-03616-3
   Wick W, 2012, LANCET ONCOL, V13, P707, DOI 10.1016/S1470-2045(12)70164-X
   Wong ET., 2022, NEUROLOGY, V98, P1940
   Yang SK, 2018, BEHAV NEUROL, V2018, DOI 10.1155/2018/7631951
NR 35
TC 0
Z9 0
U1 0
U2 0
PU BMC
PI LONDON
PA CAMPUS, 4 CRINAN ST, LONDON N1 9XW, ENGLAND
EI 1471-2377
J9 BMC NEUROL
JI BMC Neurol.
PD JUL 4
PY 2023
VL 23
IS 1
AR 257
DI 10.1186/s12883-023-03313-4
PG 8
WC Clinical Neurology
WE Science Citation Index Expanded (SCI-EXPANDED)
SC Neurosciences & Neurology
GA L0BT3
UT WOS:001020001200001
PM 37403078
OA gold, Green Published
DA 2023-08-27
ER

PT J
AU Sabin, ND
   Hwang, SN
   Klimo, P
   Chambwe, N
   Tatevossian, RG
   Patni, T
   Li, Y
   Boop, FA
   Anderson, E
   Gajjar, A
   Merchant, TE
   Ellison, DW
AF Sabin, N. D.
   Hwang, S. N.
   Klimo, P., Jr.
   Chambwe, N.
   Tatevossian, R. G.
   Patni, T.
   Li, Y.
   Boop, F. A.
   Anderson, E.
   Gajjar, A.
   Merchant, T. E.
   Ellison, D. W.
TI Anatomic Neuroimaging Characteristics of Posterior Fossa Type A
   Ependymoma Subgroups
SO AMERICAN JOURNAL OF NEURORADIOLOGY
LA English
DT Article
ID CENTRAL-NERVOUS-SYSTEM; MOLECULAR SUBGROUPS; CLASSIFICATION;
   MEDULLOBLASTOMA; CHILDHOOD; TUMORS; AGE
AB BACKGROUND AND PURPOSE: Posterior fossa type A (PFA) ependymomas have 2 molecular subgroups (PFA-1 and PFA-2) and 9 subtypes. Gene expression profiling suggests that PFA-1 and PFA-2 tumors have distinct developmental origins at different rostrocaudal levels of the brainstem. We, therefore, tested the hypothesis that PFA-1 and PFA-2 ependymomas have different anatomic MR imaging characteristics at presentation.
   MATERIALS AND METHODS: Two neuroradiologists reviewed the preoperative MR imaging examinations of 122 patients with PFA ependymomas and identified several anatomic characteristics, including extension through the fourth ventricular foramina and encasement of major arteries and tumor type (midfloor, roof, or lateral). Deoxyribonucleic acid methylation profiling assigned ependymomas to PFA-1 or PFA-2. Information on PFA subtype from an earlier study was also available for a subset of tumors. Associations between imaging variables and subgroup or subtype were evaluated.
   RESULTS: No anatomic imaging variable was significantly associated with the PFA subgroup, but 5 PFA-2c subtype ependymomas in the cohort had a more circumscribed appearance and showed less tendency to extend through the fourth ventricular foramina or encase blood vessels, compared with other PFA subtypes.
   CONCLUSIONS: PFA-1 and PFA-2 ependymomas did not have different anatomic MR imaging characteristics, and these results do not support the hypothesis that they have distinct anatomic origins. PFA-2c ependymomas appear to have a more anatomically circumscribed MR imaging appearance than the other PFA subtypes; however, this needs to be confirmed in a larger study.
C1 [Sabin, N. D.; Hwang, S. N.; Anderson, E.] St Jude Childrens Res Hosp, Dept Diagnost Imaging, 262 Danny Thomas Pl,MS-220, Memphis, TN 38105 USA.
   [Chambwe, N.; Tatevossian, R. G.; Ellison, D. W.] St Jude Childrens Res Hosp, Dept Pathol, Memphis, TN 38105 USA.
   [Gajjar, A.] St Jude Childrens Res Hosp, Dept Oncol, Memphis, TN 38105 USA.
   [Patni, T.; Li, Y.] St Jude Childrens Res Hosp, Dept Biostat, Memphis, TN 38105 USA.
   [Merchant, T. E.] St Jude Childrens Res Hosp, Dept Radiat Oncol, Memphis, TN 38105 USA.
   [Klimo, P., Jr.; Boop, F. A.] St Jude Childrens Res Hosp, Dept Surg, Memphis, TN 38105 USA.
   [Klimo, P., Jr.; Boop, F. A.] Semmes Murphey, Memphis, TN USA.
C3 St Jude Children's Research Hospital; St Jude Children's Research
   Hospital; St Jude Children's Research Hospital; St Jude Children's
   Research Hospital; St Jude Children's Research Hospital; St Jude
   Children's Research Hospital
RP Sabin, ND (通讯作者)，St Jude Childrens Res Hosp, Dept Diagnost Imaging, 262 Danny Thomas Pl,MS-220, Memphis, TN 38105 USA.
EM noah.sabin@stjude.org
RI Gajjar, Amar/N-8059-2018; Chambwe, Nyasha/M-7796-2013; Tatevossian,
   Ruth/G-6377-2016; Hwang, Scott/F-4527-2010
OI Chambwe, Nyasha/0000-0002-2812-0122; Tatevossian,
   Ruth/0000-0002-1653-3026; Hwang, Scott/0000-0002-6496-2087; boop,
   frederick/0000-0002-2381-3392; Li, Yimei/0000-0002-7046-4316
FU National Cancer Institute through a Cancer Center Support Core Support
   Grant [CA21765]; American Lebanese Syrian Associated Charities
FX This work was supported, in part, by the National Cancer Institute
   through a Cancer Center Support Core Support Grant (CA21765) and by the
   American Lebanese Syrian Associated Charities.
CR Capper D, 2018, NATURE, V555, P469, DOI 10.1038/nature26000
   Gajjar A, 2021, J CLIN ONCOL, V39, P822, DOI 10.1200/JCO.20.01372
   Gibson P, 2010, NATURE, V468, P1095, DOI 10.1038/nature09587
   IKEZAKI K, 1993, NEUROSURGERY, V32, P38, DOI 10.1227/00006123-199301000-00006
   Iv M, 2019, AM J NEURORADIOL, V40, P154, DOI 10.3174/ajnr.A5899
   Juraschka K, 2019, J NEUROSURG-PEDIATR, V24, P353, DOI 10.3171/2019.5.PEDS18381
   Louis DN, 2021, NEURO-ONCOLOGY, V23, P1231, DOI 10.1093/neuonc/noab106
   Ly KI, 2020, NEUROL CLIN, V38, P95, DOI 10.1016/j.ncl.2019.08.004
   Ma SC, 2019, PEDIATR NEUROSURG, V54, P98, DOI 10.1159/000495809
   Malbari F, 2020, PEDIATR NEUROL, V104, P3, DOI 10.1016/j.pediatrneurol.2019.08.004
   Nagib MG, 1996, PEDIATR NEUROSURG, V24, P299, DOI 10.1159/000121059
   Ostrom QT, 2020, NEURO-ONCOLOGY, V22, P1, DOI 10.1093/neuonc/noaa200
   Pajtler KW, 2018, ACTA NEUROPATHOL, V136, P211, DOI 10.1007/s00401-018-1877-0
   Pajtler KW, 2015, CANCER CELL, V27, P728, DOI 10.1016/j.ccell.2015.04.002
   Patay Z, 2015, AM J NEURORADIOL, V36, P2386, DOI 10.3174/ajnr.A4495
   Pearson Helen, 2003, Methods Mol Biol, V226, P33
   Perreault S, 2014, AM J NEURORADIOL, V35, P1263, DOI 10.3174/ajnr.A3990
   Sabin ND, 2016, CHILD NERV SYST, V32, P1441, DOI 10.1007/s00381-016-3092-4
   Sanford RA, 2009, CHILD NERV SYST, V25, P1229, DOI 10.1007/s00381-009-0886-7
   U-King-Im JM, 2010, CHILD NERV SYST, V26, P1765, DOI 10.1007/s00381-010-1251-6
   Vaidya K, 2012, J CLIN NEUROSCI, V19, P1228, DOI 10.1016/j.jocn.2012.02.006
   Witt H, 2011, CANCER CELL, V20, P143, DOI 10.1016/j.ccr.2011.07.007
   Yan J, 2020, FRONT ONCOL, V10, DOI 10.3389/fonc.2020.558162
   Yonezawa U, 2020, WORLD NEUROSURG, V140, pE320, DOI 10.1016/j.wneu.2020.05.063
   Zhang C, 2020, ACTA NEUROPATHOL COM, V8, DOI 10.1186/s40478-020-01038-w
NR 25
TC 1
Z9 1
U1 0
U2 1
PU AMER SOC NEURORADIOLOGY
PI DENVILLE
PA PO BOX 3000, DENVILLE, NJ 07834-9349 USA
SN 0195-6108
EI 1936-959X
J9 AM J NEURORADIOL
JI Am. J. Neuroradiol.
PD DEC
PY 2021
VL 42
IS 12
BP 2245
EP 2250
DI 10.3174/ajnr.A7322
EA OCT 2021
PG 6
WC Clinical Neurology; Neuroimaging; Radiology, Nuclear Medicine & Medical
   Imaging
WE Science Citation Index Expanded (SCI-EXPANDED)
SC Neurosciences & Neurology; Radiology, Nuclear Medicine & Medical Imaging
GA XT7TW
UT WOS:000711963800001
PM 34674998
OA hybrid, Green Published
DA 2023-08-27
ER

PT J
AU Pan, L
   Wang, EM
   Zhang, N
   Zhou, LF
   Wang, BJ
   Dong, YF
   Dai, JZ
   Cai, PW
AF Pan, L
   Wang, EM
   Zhang, N
   Zhou, LF
   Wang, BJ
   Dong, YF
   Dai, JZ
   Cai, PW
TI Long-term results of Leksell gamma knife surgery for trigeminal
   schwannomas
SO JOURNAL OF NEUROSURGERY
LA English
DT Article
DE gamma knife surgery; schwannoma; trigeminal nerve
ID STEREOTACTIC RADIOSURGERY; NONVESTIBULAR SCHWANNOMAS; VESTIBULAR
   SCHWANNOMA; SURGICAL-TREATMENT; ACOUSTIC NEUROMAS; NEURINOMAS;
   MANAGEMENT; NERVE; EXPERIENCE; OUTCOMES
AB Object. The authors evaluated the long-term efficacy of gamma knife surgery (GKS) in patients with trigeminal schwannomas.
   Methods. Fifty-six patients, 31 women and 25 men (mean age 42 years), underwent GKS for trigeminal schwannomas. Fourteen had previously undergone surgery, and GKS was the primary treatment in the remaining 42 patients. The mean target volume was 8.7 cm(3) (range 0.8-33 cm(3)); the mean maximum dose was 27 Gy (range 20-40 Gy); the mean tumor margin dose was 13.3 Gy (range 10-15 Gy); and the mean follow-up period was 68 months (range 27-114 months).
   Disappearance of the tumor occurred in seven patients. An obvious decrease in tumor volume was observed in 41 patients, four tumors remained unchanged, and four tumors progressed at 5, 26, 30, and 60 months, respectively. One patient with disease progression died of tumor progression at 36 months after GKS. The tumor growth control rate in this group was 93% (52 of 56 cases).
   Mild numbness or diplopia was relieved completely in 14 patients. Improvement of other neurological deficits was demonstrated in 25 patients. Trigeminal nerve dysfunction was either unchanged or slightly worse in 13 patients after GKS. Four patients experienced mild symptom deterioration related to tumor progression.
   Conclusions. Radiosurgery proved to be an effective treatment for small- and medium-sized trigeminal schwannomas. Some larger tumors are also suitable for radiosurgery if there is no significant brainstem compression.
C1 Fudan Univ, Huashan Hosp, Dept Neurosurg, Shanghai 200233, Peoples R China.
   Fudan Univ, Huashan Hosp, Dept Radiol, Shanghai 200233, Peoples R China.
   Fudan Univ, Shanghai Gamma Knife Hosp, Shanghai Neurosurg Ctr, Shanghai 200233, Peoples R China.
C3 Fudan University; Fudan University; Fudan University
RP Wang, EM (通讯作者)，Fudan Univ, Huashan Hosp, Dept Neurosurg, 518 Wu Zhong Dong Rd, Shanghai 200233, Peoples R China.
EM enmwang@sh163.net
CR Al-Mefty O, 2002, J NEUROSURG, V96, P453, DOI 10.3171/jns.2002.96.3.0453
   ANNIKO M, 1981, ACTA OTO-LARYNGOL, V91, P223, DOI 10.3109/00016488109138503
   Day JD, 1998, NEUROSURGERY, V42, P233, DOI 10.1097/00006123-199802000-00015
   Eisenberg MB, 1999, NEUROSURGERY, V44, P949, DOI 10.1097/00006123-199905000-00008
   Flickinger JC, 2001, J NEUROSURG, V94, P1, DOI 10.3171/jns.2001.94.1.0001
   Huang CF, 1999, NEUROSURGERY, V45, P11, DOI 10.1097/00006123-199907000-00002
   Karpinos M, 2002, INT J RADIAT ONCOL, V54, P1410, DOI 10.1016/S0360-3016(02)03651-9
   Kondziolka D, 1998, NEW ENGL J MED, V339, P1426, DOI 10.1056/NEJM199811123392003
   Konovalov AN, 1996, ACTA NEUROCHIR, V138, P1027, DOI 10.1007/BF01412304
   Mabanta SR, 1999, INT J RADIAT ONCOL, V43, P545, DOI 10.1016/S0360-3016(98)00445-3
   MCCORMICK PC, 1988, J NEUROSURG, V69, P850, DOI 10.3171/jns.1988.69.6.0850
   Miller RC, 1999, INT J RADIAT ONCOL, V43, P305, DOI 10.1016/S0360-3016(98)00397-6
   Petit JH, 2001, NEUROSURGERY, V49, P1299, DOI 10.1097/00006123-200112000-00003
   POLLACK IF, 1989, J NEUROSURG, V70, P737, DOI 10.3171/jns.1989.70.5.0737
   Pollock BE, 2002, INT J RADIAT ONCOL, V52, P1002, DOI 10.1016/S0360-3016(01)02711-0
   Pollock BE, 1998, NEUROSURGERY, V43, P475, DOI 10.1097/00006123-199809000-00041
   Prasad D, 2000, J NEUROSURG, V92, P745, DOI 10.3171/jns.2000.92.5.0745
   SAMII M, 1995, J NEUROSURG, V82, P711, DOI 10.3171/jns.1995.82.5.0711
   Sarma S, 2002, NEUROSURGERY, V50, P437, DOI 10.1097/00006123-200203000-00002
   TAHA JM, 1995, J NEUROSURG, V82, P719, DOI 10.3171/jns.1995.82.5.0719
   YASUI T, 1989, J NEUROSURG, V71, P506, DOI 10.3171/jns.1989.71.4.0506
   Yoshida K, 1999, J NEUROSURG, V91, P202, DOI 10.3171/jns.1999.91.2.0202
   Zhou LF, 1999, CHINESE MED J-PEKING, V112, P269
NR 23
TC 51
Z9 56
U1 0
U2 1
PU AMER ASSOC NEUROLOGICAL SURGEONS
PI ROLLING MEADOWS
PA 5550 MEADOWBROOK DRIVE, ROLLING MEADOWS, IL 60008 USA
SN 0022-3085
EI 1933-0693
J9 J NEUROSURG
JI J. Neurosurg.
PD JAN
PY 2005
VL 102
SU S
BP 220
EP 224
DI 10.3171/jns.2005.102.s_supplement.0220
PG 5
WC Clinical Neurology; Surgery
WE Science Citation Index Expanded (SCI-EXPANDED)
SC Neurosciences & Neurology; Surgery
GA 888PG
UT WOS:000226386100045
PM 15662814
DA 2023-08-27
ER

PT J
AU GORDON, ML
   COHEN, NL
AF GORDON, ML
   COHEN, NL
TI EFFICACY OF AUDITORY BRAIN-STEM RESPONSE AS A SCREENING-TEST FOR SMALL
   ACOUSTIC NEUROMAS
SO AMERICAN JOURNAL OF OTOLOGY
LA English
DT Article; Proceedings Paper
CT Annual Meeting of the American-Otological-Society
CY MAY 07-08, 1994
CL PALM BEACH, FL
SP Amer Otol Soc
ID HIGH-RESOLUTION CT; TUMOR SURGERY; HEARING CONSERVATION; STEM RESPONSE;
   DIAGNOSIS; CISTERNOGRAPHY; PRESERVATION
AB Auditory brainstem response (ABR) has been advocated as a high sensitivity screening test for acoustic neuroma. With the advent of magnetic resonance imaging (MRI), smaller size acoustic neuromas are now detectable. A prospective trial was performed to determine the sensitivity of ABR in diagnosing small acoustic neuromas. One hundred five randomly selected patients with surgically proved acoustic neuromas underwent preoperative ABR tests within 2 months of their surgery. Patients with a histologic diagnosis other than acoustic neuroma were excluded from this study. A test was considered abnormal when the interaural wave I-V latency difference was greater than 0.2 ms, the absolute wave V latency was abnormally prolonged, or there was abnormal or absent waveform morphology. Of the 105 patients tested 92 (87.6%) had abnormal ABR tests, and 13 (12.4%) had completely normal waveforms and wave latencies. Eighteen patients had tumors over 2 cm in total diameter. Of these, 12 were 2.5 cm or larger and 6 were between 2.1 and 2.4 cm. All of these 18 patients had abnormal ABR tests. Of the 29 patients with tumors 1.6-2.0 cm in size, 25 (86%) had abnormal ABRs. In the 1.0-1.5 cm diameter range there were 45 patients who underwent a preoperative ABR. Of these, 40 (89%) had abnormal ABRs. Of 13 patients with tumors 9 mm or smaller, only 9 (69%) had abnormal ABR tests (p<.05). Thus, it appears that ABR sensitivity decreases with tumor size and is particularly inadequate for tumors of less than 1 cm in diameter. The authors conclude that ABR is not a good screening test for smaller acoustic neuromas and recommend MRI for patients with suspected acoustic neuroma.
C1 NYU,SCH MED,DEPT OTOLARYNGOL,NEW YORK,NY 10016.
C3 New York University
CR BRACKMANN DE, 1984, AM J OTOL, V5, P233
   BRACKMANN DE, 1983, ANN OTO RHINOL LARYN, V92, P651, DOI 10.1177/000348948309200623
   BROOKS ML, 1992, COMPUT MED IMAG GRAP, V16, P283, DOI 10.1016/0895-6111(92)90031-4
   CLEMIS JD, 1984, OTOLARYNG HEAD NECK, V92, P156, DOI 10.1177/019459988409200207
   CLIFTON AG, 1991, CLIN RADIOL, V44, P232, DOI 10.1016/S0009-9260(05)80185-0
   COHEN NL, 1993, AM J OTOL, V14, P423
   CRABTREE JA, 1979, ACOUSTIC TUMORS, V1, P241
   CURATI WL, 1986, RADIOLOGY, V158, P447, DOI 10.1148/radiology.158.2.3484555
   FLOOD LM, 1984, CLIN OTOLARYNGOL, V9, P165, DOI 10.1111/j.1365-2273.1984.tb01490.x
   HAN MH, 1991, RADIOLOGY, V179, P795, DOI 10.1148/radiology.179.3.2027994
   HARNER SG, 1981, NEUROSURGERY, V9, P373, DOI 10.1227/00006123-198110000-00004
   HASHIMOTO S, 1991, ACTA OTOLARYNGOL S, V481, P567
   JEWETT DL, 1970, SCIENCE, V167, P1517, DOI 10.1126/science.167.3924.1517
   JOHNSON DW, 1985, OTOLARYNG HEAD NECK, V93, P156, DOI 10.1177/019459988509300205
   JOSEY AF, 1988, AM J OTOL, V9, P12
   JOSEY AF, 1988, ANN OTO RHINOL LARYN, V97, P626, DOI 10.1177/000348948809700609
   KOLARTZ JP, 1992, LARYNGOSCOPE, V102, P1108
   KVETON JF, 1993, CURR OPIN OTOLARYNGO, V1, P53
   LEVINE SC, 1991, AM J OTOL, V12, P341
   MEIJENHORST GCH, 1984, DIAGN IMAG CLIN MED, V53, P120
   MOELLER A, 1978, NEURORADIOLOGY, V17, P25
   MOFFAT DA, 1989, J LARYNGOL OTOL, V103, P51, DOI 10.1017/S0022215100108023
   PENSAK ML, 1985, LARYNGOSCOPE, V95, P1188
   ROLAND PS, 1987, SOUTHERN MED J, V80, P166, DOI 10.1097/00007611-198702000-00006
   SELESNICK SH, 1992, OTOLARYNG CLIN N AM, V25, P521
   SELTERS WA, 1977, ARCH OTOLARYNGOL, V103, P181
   SHELTON C, 1989, ARCH OTOLARYNGOL, V115, P1213
   TELIAN SA, 1989, LARYNGOSCOPE, V99, P10
   TELIAN SA, 1988, EAR HEARING, V9, P88
   WEISS MH, 1990, OTOLARYNG HEAD NECK, V103, P583, DOI 10.1177/019459989010300409
   WELLING DB, 1990, OTOLARYNG HEAD NECK, V103, P364, DOI 10.1177/019459989010300305
   WILSON DF, 1992, LARYNGOSCOPE, V102, P961
NR 32
TC 52
Z9 53
U1 0
U2 4
PU LIPPINCOTT-RAVEN PUBL
PI PHILADELPHIA
PA 227 EAST WASHINGTON SQ, PHILADELPHIA, PA 19106
SN 0192-9763
J9 AM J OTOL
JI Am. J. Otol.
PD MAR
PY 1995
VL 16
IS 2
BP 136
EP 139
PG 4
WC Otorhinolaryngology
WE Conference Proceedings Citation Index - Science (CPCI-S); Science Citation Index Expanded (SCI-EXPANDED)
SC Otorhinolaryngology
GA QK481
UT WOS:A1995QK48100004
PM 8572110
DA 2023-08-27
ER

PT J
AU Bredel, C
   Lassmann, S
   Pollack, IF
   Knoth, R
   Hamilton, RL
   Volk, B
   Werner, M
   Bredel, M
AF Bredel, C
   Lassmann, S
   Pollack, IF
   Knoth, R
   Hamilton, RL
   Volk, B
   Werner, M
   Bredel, M
TI DNA topoisomerase II alpha and Her-2/neu gene dosages in pediatric
   malignant gliomas
SO INTERNATIONAL JOURNAL OF ONCOLOGY
LA English
DT Article
DE amplification; DNA topoisomerase II alpha; Her-2/neu; laser
   micordissection; pediatric glioblastoma; pediatric malignant glioma;
   real-time PCR
ID BREAST-CANCER; DRUG-RESISTANCE; EXPRESSED GENES; AMPLIFICATION;
   OVEREXPRESSION; AMPLICON; DELETION; TUMORS
AB Pediatric malignant non-brainstem glioma (PMNBG) is a rare tumor that accounts for only about five percent of childhood intracranial neoplasms. DNA topoisomerase II alpha (TII alpha) is a novel marker of cell-cycle turnover and a target of high-risk chemotherapy in PMNBG. We have shown that TII alpha protein expression strongly correlates with event-free and overall survival in these malignancies. The molecular mechanism causing the varying TII alpha protein expression in PMNBG remains unknown. Utilizing a combined approach of immunocytochemistry-based morphology guidance, laser-assisted microdissection and quantitative real-time PCR, we report a low-level co-amplification of the neighboring TII alpha and Her-2/neu gene loci on chromosome 17q11-q22 in one of seventeen examined PMNBGs. Analysis of both genes by real-time PCR in the crude tumor samples without prior tissue heterogeneity reduction via laser microdissection, resulted in loss of detection of amplification of the syngeneic Her-2/neu locus. Gene dosage assessment in a microscopically distant tumor area revealed no amplification of either gene. Our results suggest that low-level amplification of the TII alpha Gene locus may be a sporadic mechanism of increased TII alpha protein expression in PMNBG, which can coincide with low-level amplification of Her-2/neu. The observed intratumor Genetic heterogeneity for TII alpha in PMNBGs may have ail impact on the relevance of TII alpha as a biological constituent of outcome in these neoplasms.
C1 Stanford Univ, Div Oncol, Ctr Clin Sci Res, Sch Med, Stanford, CA 94305 USA.
   Univ Freiburg, Neuroctr, Dept Gen Neurosurg, D-79106 Freiburg, Germany.
   Univ Freiburg, Inst Pathol, D-79104 Freiburg, Germany.
   Univ Pittsburgh, Dept Neurosurg, Pittsburgh, PA 15213 USA.
   Univ Pittsburgh, Div Neuropathol, Pittsburgh, PA 15213 USA.
   Univ Freiburg, Dept Neuropathol, Neuroctr, D-79106 Freiburg, Germany.
C3 Stanford University; University of Freiburg; University of Freiburg;
   Pennsylvania Commonwealth System of Higher Education (PCSHE); University
   of Pittsburgh; Pennsylvania Commonwealth System of Higher Education
   (PCSHE); University of Pittsburgh; University of Freiburg
RP Bredel, M (通讯作者)，Stanford Univ, Div Oncol, Ctr Clin Sci Res, Sch Med, 269 Campus Dr,CCSR-1110, Stanford, CA 94305 USA.
EM mbredel@stanford.edu
CR Bredel M, 2002, LANCET ONCOL, V3, P397, DOI 10.1016/S1470-2045(02)00786-6
   Bredel M, 2002, INT J CANCER, V99, P817, DOI 10.1002/ijc.10421
   Bredel M, 2001, BRAIN RES REV, V35, P161, DOI 10.1016/S0165-0173(01)00045-5
   Di Leo A, 2002, CLIN CANCER RES, V8, P1107
   Gilbertson R, 2001, BRIT J CANCER, V85, P705, DOI 10.1054/bjoc.2001.1987
   Guerin E, 2003, LEUKEMIA, V17, P532, DOI 10.1038/sj.leu.2402774
   Haapasalo H, 1996, BRIT J CANCER, V73, P620, DOI 10.1038/bjc.1996.107
   HECK MMS, 1988, P NATL ACAD SCI USA, V85, P1086, DOI 10.1073/pnas.85.4.1086
   Hernan R, 2003, CANCER RES, V63, P140
   Jarvinen TAH, 2003, CYTOPATHOLOGY, V14, P309, DOI 10.1046/j.0956-5507.2003.00105.x
   Jarvinen TAH, 1999, GENE CHROMOSOME CANC, V26, P142
   Jung V, 1999, J NEUROPATH EXP NEUR, V58, P993, DOI 10.1097/00005072-199909000-00009
   Kauraniemi P, 2003, AM J PATHOL, V163, P1979, DOI 10.1016/S0002-9440(10)63556-0
   Kauraniemi P, 2001, CANCER RES, V61, P8235
   Kleihues P, 2002, J NEUROPATH EXP NEUR, V61, P215, DOI 10.1093/jnen/61.3.215
   Koka V, 2003, AM J CLIN ONCOL-CANC, V26, P332, DOI 10.1097/00000421-200308000-00004
   Lehmann U, 2000, AM J PATHOL, V156, P1855, DOI 10.1016/S0002-9440(10)65059-6
   Luoh SW, 2002, CANCER GENET CYTOGEN, V136, P43, DOI 10.1016/S0165-4608(01)00657-4
   Merkelbach-Bruse S, 2003, AM J SURG PATHOL, V27, P1565, DOI 10.1097/00000478-200312000-00010
   Mocellin S, 2003, TRENDS MOL MED, V9, P189, DOI 10.1016/S1471-4914(03)00047-9
   POLLACK IF, 1994, NEW ENGL J MED, V331, P1500, DOI 10.1056/NEJM199412013312207
   Rickert CH, 2001, AM J PATHOL, V158, P1525, DOI 10.1016/S0002-9440(10)64103-X
   Roncaroli F, 2003, J NEUROSURG, V99, P402, DOI 10.3171/jns.2003.99.2.0402
   Rubin I, 2001, ANN ONCOL, V12, P3, DOI 10.1023/A:1011195320446
   Schutze K, 1998, NAT BIOTECHNOL, V16, P737, DOI 10.1038/nbt0898-737
   SCHWECHHEIMER K, 1994, HUM PATHOL, V25, P772, DOI 10.1016/0046-8177(94)90246-1
   Simon R, 2003, INT J CANCER, V107, P764, DOI 10.1002/ijc.11477
   WANG JC, 1985, ANNU REV BIOCHEM, V54, P665, DOI 10.1146/annurev.biochem.54.1.665
   Wolff JEA, 2002, CANCER, V94, P264, DOI 10.1002/cncr.10114
NR 29
TC 2
Z9 5
U1 0
U2 0
PU SPANDIDOS PUBL LTD
PI ATHENS
PA POB 18179, ATHENS, 116 10, GREECE
SN 1019-6439
EI 1791-2423
J9 INT J ONCOL
JI Int. J. Oncol.
PD MAY
PY 2005
VL 26
IS 5
BP 1187
EP 1192
PG 6
WC Oncology
WE Science Citation Index Expanded (SCI-EXPANDED)
SC Oncology
GA 916TX
UT WOS:000228410200005
PM 15809708
DA 2023-08-27
ER

PT J
AU Colletti, V
   Firoino, FG
   Carner, M
   Tonoli, G
AF Colletti, V
   Firoino, FG
   Carner, M
   Tonoli, G
TI Mechanisms of auditory impairment during acoustic neuroma surgery
SO OTOLARYNGOLOGY-HEAD AND NECK SURGERY
LA English
DT Article; Proceedings Paper
CT 99th Annual Meeting of the
   American-Academy-of-Otolaryngology-Head-and-Neck-Surgery
CY SEP 16-22, 1995
CL NEW ORLEANS, LA
SP Amer Acad Otolaryngol Head & Neck Surg
ID CEREBELLOPONTINE ANGLE SURGERY; HEARING PRESERVATION; NEURINOMA SURGERY;
   EVOKED-POTENTIALS; TUMOR SURGERY; NERVE; REMOVAL; BIPOLAR
AB Hearing loss during removal of acoustic neuroma (AN) may be due to labyrinthine and/or neural and/or vascular damage. Surgical maneuvers relating to perioperative and postoperative hearing may give rise to mechanisms of auditory impairment. Recording action potentials from the intracranial portion of the cochlear nerve (CN) has proven particularly useful for identifying the mechanisms of iatrogenic auditory injury. In this paper intraoperative and postoperative auditory impairments are investigated in relation to surgical steps in a group of 47 subjects with AN (sire ranging from 5 to 25 mm) undergoing removal by a retrosigmoid-transmeatal approach. Drilling of the infernal auditory canal (IAC), removal of the AN from the IAC fundus, coagulation close to the CN, lateral to medial tumor traction, separation of the CN from the facial nerve, and stretching of the CN have proven to be the most critical surgical steps in hearing preservation. On the other hand, maneuvers such as intracapsular tumor removal, vestibular neurectomy, suction close to the AN, and closure of the IAC defect did not correlate with changes in auditory potentials. Predisposing factors to postoperative hearing deterioration were IAC enlargement greater than 3 mm, IAC tumor sire greater than 7 mm, extracanalar tumor size greater than 20 mm, labyrinth medial to the IAC fundus, severe involvement of the CN in the IAC, preoperative abnormal auditory brainstem responses, and normal vestibular reflectivity Age and preoperative hearing did not prove to be statistically related to postoperative hearing. The variations in morphology and latency of CNAPs are discussed in relation to the mechanisms of iatrogenic injury.
C1 Univ Verona, ENT Dept, I-37100 Verona, Italy.
C3 University of Verona
RP Colletti, V (通讯作者)，Osped Policlin, Clin ORL, ENT Dept, Via Menegone 10, I-37134 Verona, Italy.
CR BREMOND G, 1980, J LARYNGOL OTOL, V94, P1199, DOI 10.1017/S0022215100090009
   COLLETTI V, 1994, ACTA OTO-LARYNGOL, V114, P264, DOI 10.3109/00016489409126054
   COLLETTI V, 1993, ACTA OTO-LARYNGOL, V113, P746, DOI 10.3109/00016489309135895
   COLLETTI V, 1994, AM J OTOL, V15, P798
   COLLETTI V, 1994, CONSERVAZIONE UDITO
   COLLETTI V, 1989, COLOUR ATLAS MICROOT
   FISCHER G, 1992, J NEUROSURG, V76, P910, DOI 10.3171/jns.1992.76.6.0910
   GARDNER G, 1988, ANN OTO RHINOL LARYN, V97, P55, DOI 10.1177/000348948809700110
   JACKLER RK, 1992, OTOLARYNG CLIN N AM, V25, P361
   JANNETTA PJ, 1984, ANN SURG, V200, P513, DOI 10.1097/00000658-198410000-00012
   Kandel E.R., 2013, PRINCIPLES NEUROSCIE, Vfifth, P530
   KEMINK JL, 1990, LARYNGOSCOPE, V100, P597
   KVETON JF, 1989, OTOLARYNG HEAD NECK, V100, P594, DOI 10.1177/019459988910000613
   LANG J, 1985, AM J OTOL, P1
   LEVINE RA, 1984, ANN OTO RHINOL LARYN, V93, P116, DOI 10.1177/000348948409300203
   Moller A.R., 1988, EVOKED POTENTIALS IN
   MOLLER AR, 1994, ELECTROEN CLIN NEURO, V92, P17, DOI 10.1016/0168-5597(94)90004-3
   MOLLER AR, 1994, ELECTROENCEPHALOGR C, V92, P862
   Moller AR, 1981, J EXP NEUROL, V74, P862
   MONSELL EM, 1995, OTOLARYNG HEAD NECK, V113, P179
   RAUDZENS PA, 1982, J NEUROSURG, V57, P341, DOI 10.3171/jns.1982.57.3.0341
   SEKIYA T, 1987, NEUROSURGERY, V21, P631, DOI 10.1227/00006123-198711000-00005
   SHELTON C, 1989, ARCH OTOLARYNGOL, V115, P1213
   SILVERSTEIN H, 1985, AM J OTOL, P99
   TATAGIBA M, 1992, J NEUROSURG, V77, P677, DOI 10.3171/jns.1992.77.5.0677
NR 25
TC 39
Z9 46
U1 0
U2 0
PU SAGE PUBLICATIONS LTD
PI LONDON
PA 1 OLIVERS YARD, 55 CITY ROAD, LONDON EC1Y 1SP, ENGLAND
SN 0194-5998
EI 1097-6817
J9 OTOLARYNG HEAD NECK
JI Otolaryngol. Head Neck Surg.
PD DEC
PY 1997
VL 117
IS 6
BP 596
EP 605
DI 10.1016/S0194-5998(97)70039-1
PG 10
WC Otorhinolaryngology; Surgery
WE Science Citation Index Expanded (SCI-EXPANDED); Conference Proceedings Citation Index - Science (CPCI-S)
SC Otorhinolaryngology; Surgery
GA YM622
UT WOS:000071083200006
PM 9419085
DA 2023-08-27
ER

PT J
AU Fernandez, MC
   Venara, M
   Nowicki, S
   Chemes, HE
   Barontini, M
   Pennisi, PA
AF Celia Fernandez, Maria
   Venara, Marcela
   Nowicki, Susana
   Chemes, Hector E.
   Barontini, Marta
   Pennisi, Patricia A.
TI IGF-I Regulates Pheochromocytoma Cell Proliferation and Survival In
   Vitro and In Vivo
SO ENDOCRINOLOGY
LA English
DT Article
ID GROWTH-FACTOR-I; NEUROFIBROMATOSIS KNOCKOUT MICE; BINDING PROTEIN-3;
   FACTOR RECEPTOR; CANCER-RISK; MALIGNANT PHEOCHROMOCYTOMA;
   EPITHELIAL-CELLS; PROSTATE-CANCER; FACTOR (IGF)-I; MESSENGER-RNA
AB IGFs are involved in malignant transformation and growth of several tissues, including the adrenal medulla. The present study was designed to evaluate the impact of IGF-I on pheochromocytoma development. We used a murine pheochromocytoma (MPC) cell line (MPC4/30) and an animal model with a reduction of 75% in circulating IGF-I levels [liver-IGF-I-deficient (LID) mice] to perform studies in vitro and in vivo. We found that, in culture, IGF-I stimulation increases proliferation, migration, and anchorage-independent growth, whereas it inhibits apoptosis of MPC cells. When injected to control and to LID mice, MPC cells grow and form tumors with features of pheochromocytoma. Six weeks after cell inoculation, all control mice developed sc tumors. In contrast, in 73% of LID mice, tumor development was delayed to 7-12 wk, and the remaining 27% did not develop tumors up to 12 wk after inoculation. LID mice harboring MPC cells and treated with recombinant human IGF-I (LID+) developed tumors as controls. Tumors developed in control, LID, and LID+ mice had similar histology and were similarly positive for IGF-I receptor expression. The apoptotic index was higher in tumors from LID mice compared with those from control mice, whereas vascular density was decreased. In summary, our work demonstrates that IGF-I has a critical role in maintaining tumor phenotype and survival of already transformed pheochromocytoma cells and is required for the initial establishment of these tumors, providing encouragement to carry on research studies to address the IGF-I/IGF-I receptor system as a target of therapeutic strategies for pheochromocytoma treatment in the future. (Endocrinology 153: 3724-3734, 2012)
C1 [Celia Fernandez, Maria; Venara, Marcela; Nowicki, Susana; Chemes, Hector E.; Barontini, Marta; Pennisi, Patricia A.] Hosp Ninos Dr Ricardo Gutierrez, Consejo Nacl Invest Cient & Tecn, Ctr Invest Endocrinol, RA-1425 Buenos Aires, DF, Argentina.
C3 Consejo Nacional de Investigaciones Cientificas y Tecnicas (CONICET);
   Hospital de Ninos Doctor Ricardo Gutierrez; University of Buenos Aires
RP Pennisi, PA (通讯作者)，Hosp Ninos Dr Ricardo Gutierrez, Consejo Nacl Invest Cient & Tecn, Ctr Invest Endocrinol, Gallo 1360, RA-1425 Buenos Aires, DF, Argentina.
EM ppennisi@cedie.org.ar
RI Chemes, Hector/AAY-2811-2020
OI Pennisi, Patricia/0000-0001-5179-7353; Fernandez, Maria
   Celia/0000-0002-2690-5313
FU Ministerio de Ciencia y Tecnologia (Mincyt, Agencia de Promocion
   Cientifica y Tecnologica) [PICT06-01002]; Consejo Nacional de
   Investigaciones Cientificas y Tecnologicas (CONICET) Argentina
   [PIP08-1905]; CONICET
FX This work was supported by the Ministerio de Ciencia y Tecnologia
   (Mincyt, Agencia de Promocion Cientifica y Tecnologica) Grant
   PICT06-01002 (to P.A.P.) and by the Consejo Nacional de Investigaciones
   Cientificas y Tecnologicas (CONICET) Argentina Grant PIP08-1905 (to
   P.A.P.). M.C.F. is a Ph.D. student and has a doctoral fellowship from
   CONICET.
CR Anzo M, 2008, CANCER RES, V68, P3342, DOI 10.1158/0008-5472.CAN-07-3165
   Bach LA, 2002, HORM METAB RES, V34, P487, DOI 10.1055/s-2002-35700
   Boulle N, 1998, J CLIN ENDOCR METAB, V83, P1713, DOI 10.1210/jc.83.5.1713
   DAHMER MK, 1989, J NEUROCHEM, V53, P1036, DOI 10.1111/j.1471-4159.1989.tb07392.x
   DAHMER MK, 1990, J NEUROCHEM, V54, P931, DOI 10.1111/j.1471-4159.1990.tb02340.x
   Dupont J, 2000, J BIOL CHEM, V275, P35893, DOI 10.1074/jbc.M006741200
   EISENHOFER G, 1986, CLIN CHEM, V32, P2030
   Fottner C, 2006, J MOL ENDOCRINOL, V36, P279, DOI 10.1677/jme.1.01975
   FRODIN M, 1994, P NATL ACAD SCI USA, V91, P1771, DOI 10.1073/pnas.91.5.1771
   GREENE LA, 1976, P NATL ACAD SCI USA, V73, P2424, DOI 10.1073/pnas.73.7.2424
   Hanahan D, 2000, CELL, V100, P57, DOI 10.1016/S0092-8674(00)81683-9
   Pellizzari EH, 2008, LIFE SCI, V83, P413, DOI 10.1016/j.lfs.2008.07.004
   Jensen Mette Munk, 2008, BMC Med Imaging, V8, P16, DOI 10.1186/1471-2342-8-16
   JONES JI, 1995, ENDOCR REV, V16, P3, DOI 10.1210/er.16.1.3
   Jones RA, 2007, ONCOGENE, V26, P1636, DOI 10.1038/sj.onc.1209955
   KAMIO T, 1991, AM J PATHOL, V138, P83
   Kim HJ, 2007, MOL CELL BIOL, V27, P3165, DOI 10.1128/MCB.01315-06
   Ma J, 1999, J NATL CANCER I, V91, P620, DOI 10.1093/jnci/91.7.620
   Maeda K, 1996, CANCER, V77, P858, DOI 10.1002/(SICI)1097-0142(19960301)77:5<858::AID-CNCR8>3.0.CO;2-A
   Martiniova L, 2006, ANN NY ACAD SCI, V1073, P392, DOI 10.1196/annals.1353.043
   MERTANI HC, 1995, ENDOCRINE, V3, P135, DOI 10.1007/BF02990065
   Miele C, 2000, J BIOL CHEM, V275, P21695, DOI 10.1074/jbc.M000805200
   Moore T, 2008, CANCER RES, V68, P3680, DOI 10.1158/0008-5472.CAN-07-6271
   Nomura K, 2009, J CLIN ENDOCR METAB, V94, P2850, DOI 10.1210/jc.2008-2697
   Ohta S, 2006, ANN NY ACAD SCI, V1073, P300, DOI 10.1196/annals.1353.034
   Pennisi PA, 2004, ENDOCRINOLOGY, V145, P4748, DOI 10.1210/en.2004-0655
   Pennisi PA, 2002, CANCER RES, V62, P6529
   Platz EA, 2005, CANCER CAUSE CONTROL, V16, P255, DOI 10.1007/s10552-004-3484-8
   Plymate SSR, 1997, ENDOCRINE, V7, P119, DOI 10.1007/BF02778078
   Powers JF, 2002, ANN NY ACAD SCI, V971, P371, DOI 10.1111/j.1749-6632.2002.tb04499.x
   Powers JF, 2002, MOL CELL NEUROSCI, V20, P382, DOI 10.1006/mcne.2002.1139
   Rawe VY, 2010, REPROD BIOMED ONLINE, V20, P320, DOI 10.1016/j.rbmo.2009.12.004
   Renehan AG, 2004, LANCET, V363, P1346, DOI 10.1016/S0140-6736(04)16044-3
   Samani AA, 2007, ENDOCR REV, V28, P20, DOI 10.1210/er.2006-0001
   SELL C, 1993, P NATL ACAD SCI USA, V90, P11217, DOI 10.1073/pnas.90.23.11217
   Severi G, 2006, CANCER EPIDEM BIOMAR, V15, P1137, DOI 10.1158/1055-9965.EPI-05-0823
   SHIN SI, 1975, P NATL ACAD SCI USA, V72, P4435, DOI 10.1073/pnas.72.11.4435
   Sutherland BW, 2008, CANCER RES, V68, P3495, DOI 10.1158/0008-5472.CAN-07-6531
   Umpierre CC, 2001, TERATOLOGY, V63, P134, DOI 10.1002/tera.1024
   Weber MM, 1997, EUR J ENDOCRINOL, V136, P296, DOI 10.1530/eje.0.1360296
   WEIDNER N, 1991, NEW ENGL J MED, V324, P1, DOI 10.1056/NEJM199101033240101
   Wu YP, 2003, CANCER RES, V63, P4384
   Wu YP, 2002, CANCER RES, V62, P1030
   Yakar S, 1999, P NATL ACAD SCI USA, V96, P7324, DOI 10.1073/pnas.96.13.7324
   Yakar S, 2004, J CLIN INVEST, V113, P96, DOI 10.1172/JCI200417763
   Yakar S, 2001, DIABETES, V50, P1110, DOI 10.2337/diabetes.50.5.1110
   Yu H, 1999, JNCI-J NATL CANCER I, V91, P151, DOI 10.1093/jnci/91.2.151
   Zarnegar R, 2006, SURG ONCOL CLIN N AM, V15, P555, DOI 10.1016/j.soc.2006.05.009
   Zhang MF, 2010, CLIN CANCER RES, V16, P1236, DOI 10.1158/1078-0432.CCR-09-2719
NR 49
TC 17
Z9 18
U1 0
U2 1
PU ENDOCRINE SOC
PI CHEVY CHASE
PA 8401 CONNECTICUT AVE, SUITE 900, CHEVY CHASE, MD 20815-5817 USA
SN 0013-7227
J9 ENDOCRINOLOGY
JI Endocrinology
PD AUG
PY 2012
VL 153
IS 8
BP 3724
EP 3734
DI 10.1210/en.2012-1107
PG 11
WC Endocrinology & Metabolism
WE Science Citation Index Expanded (SCI-EXPANDED)
SC Endocrinology & Metabolism
GA 977JD
UT WOS:000306652400020
PM 22653556
OA Green Published, Bronze
DA 2023-08-27
ER

PT J
AU Tanaka, S
   Kobayashi, I
   Utsuki, S
   Iwamoto, K
   Takanashi, J
AF Tanaka, S
   Kobayashi, I
   Utsuki, S
   Iwamoto, K
   Takanashi, J
TI Biopsy of brain stem glioma using motor-evoked potential mapping by
   direct peduncular stimulation and individual adjuvant therapy - Case
   report
SO NEUROLOGIA MEDICO-CHIRURGICA
LA English
DT Article
DE brain stem glioma; motor-evoked potential; individual adjuvant therapy;
   O-6-methylguanine-deoxyribonucleic acid methyltransferase
ID ELECTRICAL-STIMULATION; CHILDREN; CHEMOTHERAPY; RADIOTHERAPY;
   EXPERIENCE; RESISTANCE; EXPRESSION; CORTEX
AB A 23-year-old man presented with a brain stem glioma manifesting as a 6-month history of right hemiparesis and diplopia. Serial magnetic resonance imaging showed an intrinsic diffuse brain stem glioma that gradually localized to the left cerebral peduncle after initial adjuvant therapy. Surgery was performed through a left subtemporal transtentorial approach under motor-evoked potential (MEP) mapping by direct peduncular stimulation. The lateral aspect of the midbrain was exposed, a train of five bipolar 25 mA pulses was applied, and MEPs recorded from the extremities. MEPS were only recorded from the left extremities even with left cerebral peduncular stimulation. Partial resection of the tumor was safely performed, with slight temporary neurological worsening. The histological diagnosis was anaplastic astrocytoma. Individual adjuvant therapy based on the results of real-time reverse transcription-polymerase chain reaction of O-6-methylguanine-deoxyribonucleic acid methyltransferase achieved an almost complete tumor response. Surgery under pyramidal tract mapping and intensive postoperative adjuvant therapy resulted in a good outcome despite the presence of a generally intractable intrinsic brain stem glioma.
C1 Kitasato Inst Med Ctr Hosp, Dept Neurosurg, Kitamoto, Saitama 3648501, Japan.
   Kitasato Inst Med Ctr Hosp, Clin Lab, Kitamoto, Saitama 3648501, Japan.
C3 Kitasato University; Kitasato University
RP Tanaka, S (通讯作者)，Kitasato Inst Med Ctr Hosp, Dept Neurosurg, 6-100 Arai, Kitamoto, Saitama 3648501, Japan.
EM tanaka-s@kitasato.or.jp
CR ALLEN J, 1991, J CLIN ONCOL, V9, P783, DOI 10.1200/JCO.1991.9.5.783
   ANTAL M, 1984, J HIRNFORSCH, V25, P647
   Burke D, 1998, J CLIN NEUROPHYSIOL, V15, P194, DOI 10.1097/00004691-199805000-00003
   Cedzich C, 1998, NEUROSURGERY, V42, P527, DOI 10.1097/00006123-199803000-00018
   COWAN JM, 1983, J PHYSL, V343, P314
   EPSTEIN F, 1985, CANCER, V56, P1804, DOI 10.1002/1097-0142(19851001)56:7+<1804::AID-CNCR2820561316>3.0.CO;2-5
   EPSTEIN F, 1986, J NEUROSURG, V64, P11, DOI 10.3171/jns.1986.64.1.0011
   Freeman CR, 2000, INT J RADIAT ONCOL, V47, P561, DOI 10.1016/S0360-3016(00)00471-5
   FULTON DS, 1981, J NEUROSURG, V54, P721, DOI 10.3171/jns.1981.54.6.0721
   Kaneko M, 1988, Acta Neurochir Suppl (Wien), V42, P18
   LEVY WJ, 1987, NEUROSURGERY, V20, P169
   Morota N, 1997, NEUROSURGERY, V41, P1327, DOI 10.1097/00006123-199712000-00017
   MOULTON TA, 1992, INT J CANCER, V51, P373, DOI 10.1002/ijc.2910510307
   NAGANE M, 1992, JPN J CLIN ONCOL, V22, P143
   RONNER SF, 1990, INT ANESTHESIOL CLIN, V28, P174, DOI 10.1097/00004311-199002830-00008
   ROTHWELL J, 1994, J PHYSIOL-LONDON, V481, P243, DOI 10.1113/jphysiol.1994.sp020435
   Sala F, 2002, CHILD NERV SYST, V18, P264, DOI 10.1007/s00381-002-0582-3
   Schild SE, 1998, J NEURO-ONCOL, V40, P171, DOI 10.1023/A:1006193306286
   Tanaka S, 2000, J NEURO-ONCOL, V46, P157, DOI 10.1023/A:1006399903635
   Tanaka S, 2003, INT J CANCER, V103, P67, DOI 10.1002/ijc.10757
   Tanaka S, 1999, INT J IMMUNOTHER, V15, P39
   Tanaka Satoshi, 1995, Neurologia Medico-Chirurgica, V35, P82, DOI 10.2176/nmc.35.82
   Tomita T, 2002, CHILD NERV SYST, V18, P225, DOI 10.1007/s00381-002-0576-1
   UGAWA Y, 1991, ANN NEUROL, V29, P418, DOI 10.1002/ana.410290413
   Wakabayashi Toshihiko, 1992, Neurologia Medico-Chirurgica, V32, P942, DOI 10.2176/nmc.32.942
   Zhou HH, 2001, NEUROSURGERY, V48, P1075, DOI 10.1097/00006123-200105000-00021
NR 26
TC 4
Z9 4
U1 0
U2 0
PU JAPAN NEUROSURGICAL SOC
PI TOKYO
PA 5-25-16 HONGO, BUNKYO-KU, TOKYO, 113-0033, JAPAN
SN 0470-8105
EI 1349-8029
J9 NEUROL MED-CHIR
JI Neurol. Med.-Chir.
PD JAN
PY 2005
VL 45
IS 1
BP 49
EP 55
DI 10.2176/nmc.45.49
PG 7
WC Clinical Neurology; Surgery
WE Science Citation Index Expanded (SCI-EXPANDED)
SC Neurosciences & Neurology; Surgery
GA 888WU
UT WOS:000226405700010
PM 15699622
OA gold
DA 2023-08-27
ER

PT J
AU Troude, L
   Carissimi, M
   Lavieille, JP
   Roche, PH
AF Troude, Lucas, Jr.
   Carissimi, Matthieu, Jr.
   Lavieille, Jean-Pierre
   Roche, Pierre-Hugues
TI How I do it: the combined petrosectomy
SO ACTA NEUROCHIRURGICA
LA English
DT Article
DE Combined petrosectomy; Petroclival region; Petrous bone; Presigmoid
   approach; Skull base meningioma; Skull base surgery
ID TRANSPETROSAL-TRANSTENTORIAL APPROACH; MENINGIOMAS
AB Petroclival and ventral brain stem tumors require a complex approach.
   The combined petrosectomy is an epidural transtentorial-transpetrosal otoneurosurgical approach to achieve a retrolabyrinthine presigmoidal approach and an anterior petrosectomy in one single procedure. The different steps of this approach are described and illustrated by figures and a video. The indications and limitations of the technique are presented.
   The combined petrosectomy offers multiple corridors to the petroclival region and ventral brainstem while preserving the intrapetrous neurotological structures. Meticulous stepwise bony resection optimizing the dural opening and preservation of veins contributes to reducing the risk inherent to this technique.
C1 [Troude, Lucas, Jr.; Carissimi, Matthieu, Jr.; Lavieille, Jean-Pierre; Roche, Pierre-Hugues] North Univ Hosp, APHM, Dept Neurosurg, F-13015 Marseille, France.
C3 CIVIS; UDICE-French Research Universities; Aix-Marseille Universite;
   Assistance Publique-Hopitaux de Marseille
RP Troude, L (通讯作者)，North Univ Hosp, APHM, Dept Neurosurg, F-13015 Marseille, France.
EM lucas.troude@hotmail.fr; mt.carissimi@gmail.com;
   JeanPierre.LAVIEILLE@ap-hm.fr; proche@ap-hm.fr
CR DAY JD, 1994, NEUROSURGERY, V34, P1009, DOI 10.1227/00006123-199406000-00009
   HAKUBA A, 1988, SURG NEUROL, V30, P108, DOI 10.1016/0090-3019(88)90095-X
   HITSELBERGER WE, 1972, ARCHIV OTOLARYNGOL, V96, P412
   KAWASE T, 1991, NEUROSURGERY, V28, P869, DOI 10.1227/00006123-199106000-00014
   Melo JO, 2014, SURG NEUROL INT, V5, P131
   Roche PH, 2011, ACTA NEUROCHIR, V153, P1161, DOI 10.1007/s00701-011-1010-9
NR 6
TC 9
Z9 9
U1 0
U2 3
PU SPRINGER WIEN
PI WIEN
PA SACHSENPLATZ 4-6, PO BOX 89, A-1201 WIEN, AUSTRIA
SN 0001-6268
EI 0942-0940
J9 ACTA NEUROCHIR
JI Acta Neurochir.
PD APR
PY 2016
VL 158
IS 4
BP 711
EP 715
DI 10.1007/s00701-016-2740-5
PG 5
WC Clinical Neurology; Surgery
WE Science Citation Index Expanded (SCI-EXPANDED)
SC Neurosciences & Neurology; Surgery
GA DG7VG
UT WOS:000372291200015
PM 26876566
DA 2023-08-27
ER

PT J
AU Yoshida, S
   Hatori, M
   Noshiro, T
   Kimura, N
   Kokubun, S
AF Yoshida, S
   Hatori, M
   Noshiro, T
   Kimura, N
   Kokubun, S
TI Twenty-six-years' survival with multiple bone metastasis of malignant
   pheochromocytoma
SO ARCHIVES OF ORTHOPAEDIC AND TRAUMA SURGERY
LA English
DT Article
DE pheochromocytoma; adrenal gland neoplasms; metastasis, multiple bone;
   long-term survivors
ID SERIES
AB The prognosis of metastatic pheochromocytoma is poor in general. There have been few instances of long-term survival reported. We report a case of a 44-year-old woman who has survived for 26 years after bone metastasis. She was diagnosed as having pheochromocytoma arising in the left adrenal medulla in 1974. Metastasis of pheochromocytoma in the first and third lumbar vertebrae and the right ilium was observed at the same time. The primary lesion was removed, and posterior lumbar spinal fusion was performed for immobilization. The metastatic lesion in the ilium was left untouched. After 26 years, she is well despite a recurrence of the tumors in the skull and a new metastasis in the left abdomen.
C1 Tohoku Univ, Sch Med, Dept Orthopaed Surg, Aoba Ku, Sendai, Miyagi 9808574, Japan.
   Tohoku Univ, Sch Med, Dept Med 2, Sendai, Miyagi 980, Japan.
   Tohoku Univ, Sch Med, Dept Pathol, Sendai, Miyagi 980, Japan.
C3 Tohoku University; Tohoku University; Tohoku University
RP Yoshida, S (通讯作者)，Tohoku Univ, Sch Med, Dept Orthopaed Surg, Aoba Ku, 1-1 Seiryomachi, Sendai, Miyagi 9808574, Japan.
CR AVERBUCH SD, 1988, ANN INTERN MED, V109, P267, DOI 10.7326/0003-4819-109-4-267
   DAVIS P, 1955, LANCET, V2, P274
   ENGLEMAN K, 1964, ANN INTERN MED, V61, P229
   JAMES RE, 1972, AM J ROENTGENOL, V115, P783, DOI 10.2214/ajr.115.4.783
   MAHONEY EM, 1977, J UROLOGY, V118, P225, DOI 10.1016/S0022-5347(17)57951-3
   Mizuno O, 1994, Nihon Naibunpi Gakkai Zasshi, V70, P1039
   MORNEX R, 1992, J ENDOCRINOL INVEST, V15, P643, DOI 10.1007/BF03345808
   PALMIERI G, 1961, ACTA ENDOCRINOL-COP, V36, P549, DOI 10.1530/acta.0.0360549
   REMINE WH, 1974, ANN SURG, V179, P740, DOI 10.1097/00000658-197405000-00029
   SCHARF Y, 1973, CANCER, V31, P746, DOI 10.1002/1097-0142(197303)31:3<746::AID-CNCR2820310339>3.0.CO;2-1
   SCHLUMBERGER M, 1992, J ENDOCRINOL INVEST, V15, P631, DOI 10.1007/BF03345807
NR 11
TC 32
Z9 35
U1 0
U2 0
PU SPRINGER-VERLAG
PI NEW YORK
PA 175 FIFTH AVE, NEW YORK, NY 10010 USA
SN 0936-8051
J9 ARCH ORTHOP TRAUM SU
JI Arch. Orthop. Trauma Surg.
PD NOV
PY 2001
VL 121
IS 10
BP 598
EP 600
DI 10.1007/s004020100305
PG 3
WC Orthopedics; Surgery
WE Science Citation Index Expanded (SCI-EXPANDED)
SC Orthopedics; Surgery
GA 502YA
UT WOS:000172769300012
PM 11768644
DA 2023-08-27
ER

PT J
AU Wang, S
   Chen, XQ
   Wu, WL
   Chen, ZD
   Du, HP
   Wang, XF
   Fu, YV
   Hu, LW
   Chen, JX
AF Wang, Shu
   Chen, Xiuqiang
   Wu, Weilin
   Chen, Zhida
   Du, Huiping
   Wang, Xingfu
   Fu, Yu Vincent
   Hu, Liwen
   Chen, Jianxin
TI Rapid, label-free identification of cerebellar structures using
   multiphoton microscopy
SO JOURNAL OF BIOPHOTONICS
LA English
DT Article
DE cerebellar structures; multiphoton microscopy (MPM); image analysis;
   second harmonic generation (SHG); two-photon excited fluorescence (TPEF)
ID FLUORESCENCE; BRAIN; VISUALIZATION; EXCITATION; PATHOLOGY; RESECTION
AB The cerebellum is the prominent laminar structure of the mammalian brain that has been implicated in various psychiatric and neurological diseases. Although clinical brain imaging techniques have provided precise anatomic images of cerebellar structures, a definitive diagnosis still requires adequate resolution to identify individual layers in cerebellar cortex, the extent of tumor, even requires the histological tissue examination during surgical procedures. In this study, multiphoton microscopy (MPM), based on second harmonic generation (SHG) and two-photon excited fluorescence (TPEF), was perform on the rat cerebellar structures and pathology with the combination of image analysis methods. Results show that MPM can reveal the cerebellar vermis, hemispheres, medulla, and ventricle, as well as axon bundles, Purkinje cells, capillaries, and the pia mater of the cerebellum. Together with custom-developed image processing algorithms, MPM could further differentiate between the gray and white matter, as well as evaluate the Purkinje cell layer, identify the cerebellar tumor boundary, and distinguish between the tumor core and peritumor regions. Our results establish a direct visualization and rapid assessment approach for the cerebellar structures, as well as suggest the feasibility of in vivo multiphoton microendoscopes and fiberscopes as clinical tools for neuropathological diagnoses.
   [GRAPHICS]
   .
C1 [Wang, Shu; Wu, Weilin; Chen, Zhida; Du, Huiping; Chen, Jianxin] Fujian Normal Univ, Fujian Prov Key Lab Photon Technol, Minist Educ, Key Lab OptoElect Sci & Technol Med, Fuzhou 350007, Fujian, Peoples R China.
   [Wang, Xingfu; Hu, Liwen] Fujian Med Univ, Affiliated Hosp 1, Dept Pathol, Fuzhou 350004, Fujian, Peoples R China.
   [Chen, Xiuqiang; Fu, Yu Vincent] Chinese Acad Sci, Inst Microbiol, State Key Lab Microbial Resources, Beijing 100101, Peoples R China.
C3 Fujian Normal University; Fujian Medical University; Chinese Academy of
   Sciences; Institute of Microbiology, CAS
RP Chen, JX (通讯作者)，Fujian Normal Univ, Fujian Prov Key Lab Photon Technol, Minist Educ, Key Lab OptoElect Sci & Technol Med, Fuzhou 350007, Fujian, Peoples R China.; Wang, XF (通讯作者)，Fujian Med Univ, Affiliated Hosp 1, Dept Pathol, Fuzhou 350004, Fujian, Peoples R China.
EM wang_xfu@126.com; chenjianxin@fjnu.edu
RI FU, YU Vincent/AAX-4936-2021
OI FU, YU Vincent/0000-0001-8251-2306; Chen, Xiuqiang/0000-0002-3955-4882;
   Wang, Shu/0000-0003-0829-5694
FU National High Technology Research and Development Program of China
   [2015AA020508]; National Natural Science Foundation of China [81671730];
   National Key Basic Research Program of China [2015CB352006]; Joint Funds
   of Fujian Provincial Health and Education Research [WKJ2016-2-28];
   Program for Changjiang Scholars and Innovative Research Team in
   University [IRT_15R10]
FX The project was supported by the National High Technology Research and
   Development Program of China (2015AA020508), the National Natural
   Science Foundation of China (Grant No. 81671730), the National Key Basic
   Research Program of China (2015CB352006), the Joint Funds of Fujian
   Provincial Health and Education Research (WKJ2016-2-28), and the Program
   for Changjiang Scholars and Innovative Research Team in University
   (Grant No. IRT_15R10).
CR Andermann ML, 2013, NEURON, V80, P900, DOI 10.1016/j.neuron.2013.07.052
   Arous J. B., 2011, J BIOMED OPT, V16, DOI DOI 10.1117/1.365077022112117
   Carper RA, 2000, BRAIN, V123, P836, DOI 10.1093/brain/123.4.836
   Catana C, 2012, J NUCL MED, V53, P1916, DOI 10.2967/jnumed.112.105346
   Chuang KS, 2006, COMPUT MED IMAG GRAP, V30, P9, DOI 10.1016/j.compmedimag.2005.10.001
   Engelbrecht CJ, 2008, OPT EXPRESS, V16, P5556, DOI 10.1364/OE.16.005556
   Gluch L, 2002, ANZ J SURG, V72, P426, DOI 10.1046/j.1445-2197.2002.02428.x
   Jensen MB, 2005, ARCH NEUROL-CHICAGO, V62, P537, DOI 10.1001/archneur.62.4.537
   Ji MB, 2013, SCI TRANSL MED, V5, DOI 10.1126/scitranslmed.3005954
   JOACHIM CL, 1989, AM J PATHOL, V135, P309
   Kantelhardt SR, 2007, NEURO-ONCOLOGY, V9, P103, DOI 10.1215/15228517-2006-034
   Kantelhardt SR, 2016, J NEURO-ONCOL, V127, P473, DOI 10.1007/s11060-016-2062-8
   Kim JK, 2013, J BIOMED OPT, V18, DOI 10.1117/1.JBO.18.5.050502
   KOCI TM, 1993, AM J NEURORADIOL, V14, P929
   Kwan AC, 2008, P NATL ACAD SCI USA, V105, P11370, DOI 10.1073/pnas.0805199105
   Kwan AC, 2009, OPT EXPRESS, V17, P3679, DOI 10.1364/OE.17.003679
   Leppert J, 2006, NEUROSURGERY, V58, P759, DOI 10.1227/01.NEU.0000204885.45644.22
   Lim J.S., 1990, 2 DIMENSIONAL SIGNAL, P710
   Liu Y, 2015, J BIOMED OPT, V20, DOI 10.1117/1.JBO.20.1.016021
   Makary M, 2011, J MAGN RESON IMAGING, V34, P1022, DOI 10.1002/jmri.22739
   Marques JP, 2010, RADIOLOGY, V254, P942, DOI 10.1148/radiol.09091136
   Mascaro ALA, 2015, BIOMED OPT EXPRESS, V6, P4483, DOI 10.1364/BOE.6.004483
   Bispo RFM, 2010, INT J MORPHOL, V28, P439, DOI 10.4067/S0717-95022010000200018
   MULLEN RJ, 1976, P NATL ACAD SCI USA, V73, P208, DOI 10.1073/pnas.73.1.208
   Santagata S, 2014, P NATL ACAD SCI USA, V111, P11121, DOI 10.1073/pnas.1404724111
   Schain AJ, 2014, NAT MED, V20, P443, DOI 10.1038/nm.3495
   Schmahmann JD, 2006, BRAIN, V129, P290, DOI 10.1093/brain/awh729
   Senft C, 2011, LANCET ONCOL, V12, P997, DOI 10.1016/S1470-2045(11)70196-6
   Uckermann O, 2014, PLOS ONE, V9, DOI 10.1371/journal.pone.0107115
   WEINBERGER DR, 1980, AM J PSYCHIAT, V137, P359
   Wolf U, 2009, J NEUROPSYCH CLIN N, V21, P245, DOI 10.1176/appi.neuropsych.21.3.245
   Wu WL, 2017, J BIOPHOTONICS, V10, P532, DOI 10.1002/jbio.201600007
   Zhuo SM, 2006, OPT EXPRESS, V14, P7810, DOI 10.1364/OE.14.007810
   Zipfel WR, 2003, P NATL ACAD SCI USA, V100, P7075, DOI 10.1073/pnas.0832308100
NR 34
TC 13
Z9 13
U1 2
U2 17
PU WILEY-V C H VERLAG GMBH
PI WEINHEIM
PA POSTFACH 101161, 69451 WEINHEIM, GERMANY
SN 1864-063X
EI 1864-0648
J9 J BIOPHOTONICS
JI J. Biophotonics
PD DEC
PY 2017
VL 10
IS 12
SI SI
BP 1617
EP 1626
DI 10.1002/jbio.201600297
PG 10
WC Biochemical Research Methods; Biophysics; Optics
WE Science Citation Index Expanded (SCI-EXPANDED)
SC Biochemistry & Molecular Biology; Biophysics; Optics
GA FO9CW
UT WOS:000417186600006
PM 28464515
OA Bronze
DA 2023-08-27
ER

PT J
AU LaBan, MM
   Chamberlain, CC
   Jaiyesimi, I
   Shetty, AN
   Wang, AM
AF LaBan, MM
   Chamberlain, CC
   Jaiyesimi, I
   Shetty, AN
   Wang, AM
TI Paravertebral muscle metastases as imaged by magnetic resonance
   venography - A brief report
SO AMERICAN JOURNAL OF PHYSICAL MEDICINE & REHABILITATION
LA English
DT Article
DE paraspinal muscle metastases; spinal pain; magnetic venous angiography;
   paravertebral plexus of veins; electromyography
AB Paraspinal muscle metastasis as initially suggested by an electromyographic pattern of isolated posterior primary ramus denervation and subsequently confirmed by magnetic resonance imaging has been reported. However, despite widespread systemic tumor dissemination, metastases to other skeletal muscle occurs infrequently. Uniquely, the paraspinal muscles are drained by the paravertebral plexus of veins. Valveless and at very low pressures, they communicate directly by collaterals with the portal system. Valsalva maneuvers with sudden increases of pressure within the intra-abdominal and intrathoracic cavities can force venous blood from the systemic circulation into the paravertebral plexus of veins. These same venous surges potentially carry tumor emboli to the vertebrae and/or from the vertebral medulla to the adjacent paravertebral muscle by the venous communicators. The inherent increased vascularity of metastatic tumor relative to the surrounding paraspinal muscle as demonstrated by magnetic venous angiography for the first time now permits earlier confirmation and biopsy of the electromyographic-suspected metastatic lesion. In this reported instance of a magnetic resonance imaging-recognized primary lung metastasis confirmed by magnetic resonance venography, there is the future promise of identifying earlier and smaller lesions by this technique.
C1 William Beaumont Hosp, Dept Phys Med & Rehabil, Royal Oak, MI 48073 USA.
   William Beaumont Hosp, Dept Internal Med, Div Oncol, Royal Oak, MI 48073 USA.
   William Beaumont Hosp, Dept Radiol, Subsect Neuroradiol, Royal Oak, MI 48073 USA.
C3 Beaumont Health; Beaumont Health; Beaumont Health
RP LaBan, MM (通讯作者)，William Beaumont Hosp, Dept Phys Med & Rehabil, 3601 W 13 Mile Rd, Royal Oak, MI 48073 USA.
RI Wang, James/JAD-0675-2023
CR BORUTA PM, 1981, CLIN ORTHOP RELAT R, P235
   LaBan M M, 1971, Arch Phys Med Rehabil, V52, P223
   LABAN MM, 1972, ARCH PHYS MED REHAB, V53, P232
   LABAN MM, 1978, ARCH PHYS MED REHAB, V59, P34
   LABAN MM, 1992, SPINE, V17, P1144, DOI 10.1097/00007632-199210000-00003
   LABAN MM, 1997, AM J PHYS MED REHABI, V77, P517
   SOOVERE I, 1983, SPINE, V8, P109, DOI 10.1097/00007632-198301000-00018
   WATSON R, 1975, ARCH PHYS MED REHAB, V56, P216
NR 8
TC 2
Z9 2
U1 0
U2 0
PU LIPPINCOTT WILLIAMS & WILKINS
PI PHILADELPHIA
PA 227 EAST WASHINGTON SQ, PHILADELPHIA, PA 19106 USA
SN 0894-9115
J9 AM J PHYS MED REHAB
JI Am. J. Phys. Med. Rehabil.
PD NOV-DEC
PY 1998
VL 77
IS 6
BP 553
EP 556
DI 10.1097/00002060-199811000-00021
PG 4
WC Rehabilitation; Sport Sciences
WE Science Citation Index Expanded (SCI-EXPANDED)
SC Rehabilitation; Sport Sciences
GA 147RZ
UT WOS:000077487100016
PM 9862545
DA 2023-08-27
ER

PT J
AU Wan, DL
   Ren, KW
   Zhang, LL
   Wang, B
   Zhai, ZL
   Zhang, XY
   Yang, YC
   Zheng, SS
AF Wan, D. -L.
   Ren, K-W.
   Zhang, L-L.
   Wang, B.
   Zhai, Z. L.
   Zhang, X-Y.
   Yang, Y-C.
   Zheng, S. -S.
TI Liver Transplant Recipient With Tumefactive Demyelinating Lesions: A
   Case Report and Literature Review
SO TRANSPLANTATION PROCEEDINGS
LA English
DT Article; Proceedings Paper
CT 4th National Congress of the Spanish-Society-of-Transplantation
CY MAY 06-08, 2016
CL Santander, SPAIN
SP Spanish Soc Transplantat
ID MULTIPLE-SCLEROSIS; EXTRAPONTINE MYELINOLYSIS; BRAIN-TUMORS
AB Tumefactive demyelinating lesions (TDLs) that may resemble brain neoplasms or abscesses are uncommon but noteworthy. A solid knowledge of how to distinguish TDLs from malignancy or infection is a key step to avoid unnecessary medical or surgical interventions. Almost all the intracranial demyelination diseases after liver transplantation (LT) refer to central pontine myelinolysis or extrapontine myelinolysis; TDLs after LT have never been reported. In 2005, a 45-year-old Chinese male underwent orthotopic LT due to "acute on chronic liver failure" in our hospital. He took triple anti-rejection drugs including tacrolimus, mycophenolate mofetil, and corticosteroids after LT. In 2010, he was admitted for right limb weakness, and the head magnetic resonance imaging and magnetic resonance spectroscopy revealed the lesions were more likely to be TDLs. His symptoms disappeared after he was administered corticosteroid therapy which proved the diagnosis. Five years later, he was admitted again to hospital with dizziness and double version. The magnetic resonance image and magnetic resonance spectroscopy showed that the new solitary lesion in the cerebellum may in fact be the new TDL. He received corticosteroid therapy and was discharged after symptoms improved. Herein, to our knowledge, we reported the first case of TDL after LT. We reported this case to provide helpful information to clinicians about intracranial demyelination diseases after LT which maybe are not always central pontine myelinolysis or extrapontine myelinolysis.
C1 [Wan, D. -L.; Ren, K-W.; Zhang, L-L.; Wang, B.; Zhai, Z. L.; Zhang, X-Y.; Yang, Y-C.; Zheng, S. -S.] Zhejiang Univ, Sch Med, Key Lab Organ Transplantat,Affiliated Hosp 1,Div, Lab Combined Multiorgan Transplantat,Minist Publ, Hangzhou, Zhejiang, Peoples R China.
C3 Zhejiang University
RP Zheng, SS (通讯作者)，Zhejiang Univ, Sch Med, Affiliated Hosp 1, Med,Div Hepatobiliary & Pancreat Surg, Qingchun Rd, Hangzhou 310003, Zhejiang, Peoples R China.
EM Shusenzheng00@sina.com
CR Altintas A, 2012, MULT SCLER J, V18, P1448, DOI 10.1177/1352458512438237
   Aslan H, 2012, NEUROL SCI, V33, P391, DOI 10.1007/s10072-011-0729-7
   Brinar VV, 2004, CLIN NEUROL NEUROSUR, V106, P197, DOI 10.1016/j.clineuro.2004.02.016
   Chua GC, 2002, CLIN RADIOL, V57, P800, DOI 10.1053/crad.2002.0977
   Dagher AP, 1996, NEURORADIOLOGY, V38, P560
   De Stefano N, 1998, ANN NEUROL, V44, P273, DOI 10.1002/ana.410440222
   Erana-Rojas Irma E, 2002, Ann Diagn Pathol, V6, P265, DOI 10.1053/adpa.2002.35737
   Karakas HM, 2007, DIAGN INTERV RADIOL, V13, P121
   KEPES JJ, 1993, ANN NEUROL, V33, P18, DOI 10.1002/ana.410330105
   Kim DS, 2009, RADIOLOGY, V251, P467, DOI 10.1148/radiol.2512072071
   Lucchinetti CF, 2008, BRAIN, V131, P1759, DOI 10.1093/brain/awn098
   Masdeu JC, 2000, NEUROLOGY, V54, P1427, DOI 10.1212/WNL.54.7.1427
   Omuro AMP, 2006, LANCET NEUROL, V5, P937, DOI 10.1016/S1474-4422(06)70597-X
   Singh TD, 2014, EUR J NEUROL, V21, P1443, DOI 10.1111/ene.12571
   STARZL TE, 1978, ANN SURG, V187, P236, DOI 10.1097/00000658-197803000-00003
NR 15
TC 0
Z9 0
U1 1
U2 3
PU ELSEVIER SCIENCE INC
PI NEW YORK
PA 360 PARK AVE SOUTH, NEW YORK, NY 10010-1710 USA
SN 0041-1345
EI 1873-2623
J9 TRANSPL P
JI Transplant. Proc.
PD NOV
PY 2016
VL 48
IS 9
BP 3197
EP 3202
DI 10.1016/j.transproceed.2016.03.034
PG 6
WC Immunology; Surgery; Transplantation
WE Science Citation Index Expanded (SCI-EXPANDED); Conference Proceedings Citation Index - Science (CPCI-S)
SC Immunology; Surgery; Transplantation
GA EE6PR
UT WOS:000389735200091
PM 27932180
DA 2023-08-27
ER

PT J
AU Neth, BJ
   Balakrishnan, SN
   Carabenciov, ID
   Uhm, JH
   Daniels, DJ
   Kizilbash, SH
   Ruff, MW
AF Neth, Bryan J.
   Balakrishnan, Samantha N.
   Carabenciov, Ivan D.
   Uhm, Joon H.
   Daniels, David J.
   Kizilbash, Sani H.
   Ruff, Michael W.
TI Panobinostat in adults with H3 K27M-mutant diffuse midline glioma: a
   single-center experience
SO JOURNAL OF NEURO-ONCOLOGY
LA English
DT Article
DE Panobinostat; Histone deacetylase (HDAC) inhibitor; H3 K27M-mutant;
   Diffuse midline glioma
ID CENTRAL-NERVOUS-SYSTEM; BRAIN-STEM; CLASSIFICATION; MUTATION; FEATURES;
   H3K27M; TUMORS
AB Introduction Diffuse midline gliomas (DMG) with the H3 K27M-mutation are a well-described entity with most DMG harboring this mutation, with notable heterogeneity in adults. No therapy has been proven to improve survival in this tumor type. Panobinostat is a histone deacetylase inhibitor that may have therapeutic benefit. Methods We report our retrospective experience with use of panobinostat in adults (> 18 years) with H3 K27M-mutant DMG treated at Mayo Clinic (Rochester) from January 2016 to August 2020, with follow-up until October 2021. Survival was calculated using the Kaplan-Meier method. Results 4 patients with H3 K27M-mutant glioma were treated with panobinostat as compassionate use. Patients had a median age of 40 years (range 22-62 years) and 2 were female. Tumor location was midline for all patients, spinal cord (n = 2), brainstem (n = 1), and thalamus (n = 1). All tumors were IDH1/IDH2 wildtype. 3 patients received radiotherapy followed by adjuvant panobinostat. All patients had no other pharmacologic therapy utilized prior to or during panobinostat therapy aside from concurrent dexamethasone utilized in 3 patients. No patient experienced a grade 2 or higher (per CTCAE grade) adverse effect. The median overall survival was 42 months, median progression free survival of 19 months, 2 patients were alive at last follow up (both with spinal cord tumors and received radiation). The best response was stable disease in 2 patients and a partial response in 1 patient. Conclusions This is the first report of clinical outcomes of panobinostat in adults with H3 K27M-mutant DMG. We showed that it is well-tolerated at the dosage schedule that we describe, with no serious adverse effects throughout the study period.
C1 [Neth, Bryan J.; Carabenciov, Ivan D.; Uhm, Joon H.; Ruff, Michael W.] Mayo Clin, Dept Neurol, 200 First St SW, Rochester, MN 55905 USA.
   [Balakrishnan, Samantha N.; Carabenciov, Ivan D.; Uhm, Joon H.; Kizilbash, Sani H.; Ruff, Michael W.] Mayo Clin, Dept Med Oncol, Rochester, MN 55905 USA.
   [Daniels, David J.] Mayo Clin, Dept Neurol Surg, Rochester, MN 55905 USA.
C3 Mayo Clinic; Mayo Clinic; Mayo Clinic
RP Neth, BJ (通讯作者)，Mayo Clin, Dept Neurol, 200 First St SW, Rochester, MN 55905 USA.
EM Neth.Bryan@mayo.edu
CR Atadja P, 2009, CANCER LETT, V280, P233, DOI 10.1016/j.canlet.2009.02.019
   Bechet D, 2014, ACTA NEUROPATHOL, V128, P733, DOI 10.1007/s00401-014-1337-4
   Buerki R, 2019, CLIN PATHOLOGICAL CH, V92
   Cooney TM, 2020, J NEURO-ONCOL, V150, P27, DOI 10.1007/s11060-020-03553-1
   Daoud EV, 2018, J NEUROPATH EXP NEUR, V77, P302, DOI 10.1093/jnen/nly006
   Eschbacher KL, 2021, AM J SURG PATHOL, V45, P1082, DOI 10.1097/PAS.0000000000001690
   FDA, 2015, HIGHL PRESCR INF FAR
   Fenichel MP, 2015, JNCI-J NATL CANCER I, V107, DOI 10.1093/jnci/djv165
   Haag D, 2021, CANCER CELL, V39, P407, DOI 10.1016/j.ccell.2021.01.005
   He P, 2019, WORLD NEUROSURG, V128, P527, DOI 10.1016/j.wneu.2019.04.172
   Hennika T, 2017, PLOS ONE, V12, DOI 10.1371/journal.pone.0169485
   Kleinschmidt-DeMasters BK, 2018, CLIN NEUROPATHOL, V37, P53, DOI 10.5414/NP301085
   Lee EQ, 2015, NEURO-ONCOLOGY, V17, P862, DOI 10.1093/neuonc/nou350
   Lin GL, 2019, SCI TRANSL MED, V11, DOI 10.1126/scitranslmed.aaw0064
   Louis DN, 2021, NEURO-ONCOLOGY, V23, P1231, DOI 10.1093/neuonc/noab106
   Louis DN, 2018, ACTA NEUROPATHOL, V135, P639, DOI 10.1007/s00401-018-1826-y
   Louis DN, 2016, ACTA NEUROPATHOL, V131, P803, DOI 10.1007/s00401-016-1545-1
   Low JT., 2021, CNS ONCOL, DOI 10.2217/cns-2020-0030
   Meyronet D, 2017, NEURO-ONCOLOGY, V19, P1127, DOI 10.1093/neuonc/now274
   Mueller S, 2019, INT J CANCER, V145, P1889, DOI 10.1002/ijc.32258
   Roux A, 2020, NEURO-ONCOLOGY, V22, P1190, DOI 10.1093/neuonc/noaa024
   Schreck K, 2019, NEUROLOGY, V92
   Schreck KC, 2019, J NEURO-ONCOL, V143, P87, DOI 10.1007/s11060-019-03134-x
   Schulte JD, 2020, NEURO-ONCOL ADV, V2, DOI 10.1093/noajnl/vdaa142
   Sievers P, 2021, NEURO-ONCOLOGY, V23, P34, DOI 10.1093/neuonc/noaa251
   Solomon DA, 2016, BRAIN PATHOL, V26, P569, DOI 10.1111/bpa.12336
   Takahashi M., 2021, J NEUROSURG, DOI 10.3171/case20112
   Tosi U, 2020, SCI ADV, V6, DOI 10.1126/sciadv.abb4105
   Wang Y, 2021, FRONT ONCOL, V10, DOI 10.3389/fonc.2020.602553
   Wierzbicki K, 2020, CURR ONCOL REP, V22, DOI 10.1007/s11912-020-0877-0
   Yekula A, 2020, INT J SURG CASE REP, V68, P124, DOI 10.1016/j.ijscr.2020.02.046
NR 31
TC 3
Z9 4
U1 1
U2 2
PU SPRINGER
PI NEW YORK
PA ONE NEW YORK PLAZA, SUITE 4600, NEW YORK, NY, UNITED STATES
SN 0167-594X
EI 1573-7373
J9 J NEURO-ONCOL
JI J. Neuro-Oncol.
PD MAR
PY 2022
VL 157
IS 1
BP 91
EP 100
DI 10.1007/s11060-022-03950-8
EA JAN 2022
PG 10
WC Oncology; Clinical Neurology
WE Science Citation Index Expanded (SCI-EXPANDED)
SC Oncology; Neurosciences & Neurology
GA ZW9CI
UT WOS:000746757700001
PM 35076860
DA 2023-08-27
ER

PT J
AU Chu, SM
   Young, YH
AF Chu, Shih-Ming
   Young, Yi-Ho
TI Ipsilateral and contralateral vestibular schwannomas in unilateral
   long-term deaf ears
SO EUROPEAN ARCHIVES OF OTO-RHINO-LARYNGOLOGY
LA English
DT Article
DE delayed endolymphatic hydrops; only hearing ear; vestibular-evoked
   myogenic potential; vestibular schwannoma
ID EVOKED MYOGENIC POTENTIALS; ACOUSTIC NEUROMA
AB In the past decade, we have encountered two patients with unilateral long-term deaf ear having vestibular schwannoma. One was on the deaf ear in a 53 years' woman and the other was on the contralateral hearing ear in a 62 years' woman. These two patients had total deafness on the right ear since childhood, associated with absent auditory brainstem response (ABR) and caloric responses, whereas normal ABR and caloric responses were shown on the left ear. Although similar physiological findings were disclosed on the deaf ears, MRI scan demonstrated vestibular schwannoma on the different side, that is, one in deaf ear and the other in hearing ear. For the former, absent ABR and caloric results indicate that the tumor originates from the superior vestibular nerve. In contrast with the latter, normal ABR and caloric responses, but absent vestibular-evoked myogenic potentials on the hearing ear imply that the tumor originates from the inferior vestibular nerve. The ipsilateral tumor on the deaf ear underwent intracranial surgical excision, followed by radiosurgery due to tumor recurrence 10 years later, while the contralateral one on the only hearing ear received radiosurgery only. Both patients were rather well, 3 years after last treatment.
C1 Natl Taiwan Univ Hosp, Dept Otolaryngol, Taipei, Taiwan.
   Natl Taiwan Univ, Coll Med, Taipei 10764, Taiwan.
   Lo Tung Poh Ai Hosp, Dept Otolaryngol, Ilan, Taiwan.
C3 National Taiwan University; National Taiwan University Hospital;
   National Taiwan University
RP Young, YH (通讯作者)，Natl Taiwan Univ Hosp, Dept Otolaryngol, 1 Chang Te St, Taipei, Taiwan.
EM youngyh@ha.mc.ntu.edu.tw
CR Chen CW, 2002, LARYNGOSCOPE, V112, P267, DOI 10.1097/00005537-200202000-00013
   Friedman RA, 2001, OTOLARYNG HEAD NECK, V125, P544, DOI 10.1067/mhn.2001.119675
   Kentala E, 2000, ACTA OTO-LARYNGOL, P17
   LELIEVER WC, 1980, J OTOLARYNGOL, V9, P375
   MCDANIEL AB, 1987, OTOLARYNG HEAD NECK, V96, P39, DOI 10.1177/019459988709600107
   NADOL JB, 1975, ANN OTO RHINOL LARYN, V84, P841, DOI 10.1177/000348947508400617
   SAUNDERS JE, 1995, OTOLARYNG HEAD NECK, V113, P23, DOI 10.1016/S0194-5998(95)70140-0
   Schmidt RJ, 2001, ARCH OTOLARYNGOL, V127, P19, DOI 10.1001/archotol.127.1.19
   SCHUKNECHT HF, 1978, ANN OTO RHINOL LARYN, V87, P743, DOI 10.1177/000348947808700601
   SCHUKNECHT HF, 1990, ANN OTO RHINOL LARYN, V99, P843, DOI 10.1177/000348949009901101
   WOLFSON RJ, 1975, LARYNGOSCOPE, V85, P1762, DOI 10.1288/00005537-197510000-00017
   Young YH, 2002, LARYNGOSCOPE, V112, P1623, DOI 10.1097/00005537-200209000-00018
NR 12
TC 2
Z9 2
U1 0
U2 0
PU SPRINGER
PI NEW YORK
PA ONE NEW YORK PLAZA, SUITE 4600, NEW YORK, NY, UNITED STATES
SN 0937-4477
EI 1434-4726
J9 EUR ARCH OTO-RHINO-L
JI Eur. Arch. Oto-Rhino-Laryn.
PD JUN
PY 2007
VL 264
IS 6
BP 693
EP 696
DI 10.1007/s00405-006-0236-2
PG 4
WC Otorhinolaryngology
WE Science Citation Index Expanded (SCI-EXPANDED)
SC Otorhinolaryngology
GA 163ZU
UT WOS:000246203000019
PM 17476518
DA 2023-08-27
ER

PT J
AU Cheng, YY
   Chen, BY
   Bian, GL
   Ding, YX
   Chen, LW
AF Cheng, Ying-Ying
   Chen, Bei-Yu
   Bian, Gan-Lan
   Ding, Yin-Xiu
   Chen, Liang-Wei
TI Programmed Death-1 Deficiency Aggravates Motor Dysfunction in MPTP Model
   of Parkinson's Disease by Inducing Microglial Activation and
   Neuroinflammation in Mice
SO MOLECULAR NEUROBIOLOGY
LA English
DT Article
DE PD-1 signaling pathway; Microglial cell; Neuroinflammation; Parkinson's
   disease
ID SIGNALING PATHWAY; PD-1 PATHWAY; INFLAMMATION; INNATE
AB Abundant reactive gliosis and neuroinflammation are typical pathogenetic hallmarks of brains in Parkinson's disease (PD) patients, but regulation mechanisms are poorly understood. We are interested in role of programmed death-1 (PD-1) in glial reaction, neuroinflammation and neuronal injury in PD pathogenesis. Using PD mouse model and PD-1 knockout (KO) mice, we designed wild-type-control (WT-CON), WT-1-methyl-4-phenyl-1,2,3,6-tetrahydropyridine (WT-MPTP), PD-1-KO-control (KO-CON) and PD-1-KO-MPTP (KO-MPTP), and observed motor dysfunction of animal, morphological distribution of PD-1-positive cells, dopaminergic neuronal injury, glial activation and generation of inflammatory cytokines in midbrains by motor behavior detection, immunohistochemistry and western blot. WT-MPTP mouse model exhibited decrease of PD-1/Iba1-positive microglial cells in the substantia nigra compared with WT-CON mice. By comparison of four groups, PD-1 deficiency showed exacerbation in motor dysfunction of animals, decreased expression of TH protein and TH-positive neuronal protrusions. PD-1 deficiency enhanced microglial activation, production of proinflammatory cytokines like inducible nitric oxide synthase, tumor necrosis factor-alpha, interleukin-1 beta and interleukin-6, and expression and phosphorylation of AKT and ERK1/2 in the substantia nigra of MPTP model. We concluded that PD-1 deficiency could aggravate motor dysfunction of MPTP mouse model by inducing microglial activation and neuroinflammation in midbrains, suggesting that PD-1 signaling abnormality might be possibly involved in PD pathogenesis.
C1 [Cheng, Ying-Ying; Ding, Yin-Xiu] Ningxia Med Univ, Dept Anat Histol & Embryol, Key Lab Cerebrocranial Dis, Yinchuan 750004, Ningxia, Peoples R China.
   [Cheng, Ying-Ying; Chen, Bei-Yu] Fourth Mil Med Univ, Xijing Hosp, Dept Orthoped, Xian 710032, Peoples R China.
   [Cheng, Ying-Ying; Chen, Liang-Wei] Fourth Mil Med Univ, Inst Neurosci, Dept Neurobiol, Xian 710032, Peoples R China.
   [Bian, Gan-Lan; Chen, Liang-Wei] Northwest Univ, Sch Med, Dept Histol & Embryol, Xian 710069, Peoples R China.
   [Bian, Gan-Lan] Northwest Polytech Univ, Inst Med Res, Xian 710072, Peoples R China.
C3 Ningxia Medical University; Air Force Military Medical University; Air
   Force Military Medical University; Northwest University Xi'an;
   Northwestern Polytechnical University
RP Ding, YX (通讯作者)，Ningxia Med Univ, Dept Anat Histol & Embryol, Key Lab Cerebrocranial Dis, Yinchuan 750004, Ningxia, Peoples R China.; Chen, LW (通讯作者)，Fourth Mil Med Univ, Inst Neurosci, Dept Neurobiol, Xian 710032, Peoples R China.; Chen, LW (通讯作者)，Northwest Univ, Sch Med, Dept Histol & Embryol, Xian 710069, Peoples R China.
EM Yinxiuding@163.com; lwchen@fmmu.edu.cn
FU National Natural Science Foundation of China [,31600830, 31371374]
FX This research was supported by grants from the National Natural Science
   Foundation of China (31600830, 31371374 and 31760279). The funding
   bodies had no role in the design of the study or in the collection,
   analysis and interpretation of the data in this manuscript. National
   Natural Science Foundation of China,31600830,LiangWei Chen, 31371374,
   Liang-Wei Chen
CR Andrieu GP, 2019, CANCER LETT, V465, P45, DOI 10.1016/j.canlet.2019.08.013
   Abellanas MA, 2019, J NEUROINFLAMM, V16, DOI 10.1186/s12974-019-1628-8
   Ansari MJI, 2003, J EXP MED, V198, P63, DOI 10.1084/jem.20022125
   Armstrong MJ, 2020, JAMA-J AM MED ASSOC, V323, P548, DOI 10.1001/jama.2019.22360
   Azam S, 2021, CELLS-BASEL, V10, DOI 10.3390/cells10010150
   Balar AV, 2017, CANCER IMMUNOL IMMUN, V66, P551, DOI 10.1007/s00262-017-1954-6
   Bernaus A, 2020, FRONT CELL NEUROSCI, V14, DOI 10.3389/fncel.2020.00209
   Bian GL, 2007, BRAIN RES, V1150, P55, DOI 10.1016/j.brainres.2007.02.078
   Bodhankar S, 2013, J NEUROINFLAMM, V10, DOI 10.1186/1742-2094-10-111
   Borrajo A, 2014, NEUROPHARMACOLOGY, V85, P1, DOI 10.1016/j.neuropharm.2014.05.021
   Cao ZJ, 2021, STROKE, V52, P687, DOI 10.1161/STROKEAHA.120.032402
   Carter LL, 2007, J NEUROIMMUNOL, V182, P124, DOI 10.1016/j.jneuroim.2006.10.006
   Chauhan P, 2019, INT J MOL SCI, V20, DOI 10.3390/ijms20071677
   Chen LW, 2002, BRAIN RES, V925, P9, DOI 10.1016/S0006-8993(01)03253-X
   Chen Q, 2019, NEUROCHEM RES, V44, P2470, DOI 10.1007/s11064-019-02864-8
   Cheng YY, 2020, NEUROSCIENCE, V440, P130, DOI 10.1016/j.neuroscience.2020.05.023
   Chetia Phukan B, 2021, EXP BRAIN RES, V2021
   Ding YX, 2011, NEUROCHEM RES, V36, P1759, DOI 10.1007/s11064-011-0491-5
   Dong L, 2021, J INFLAMM RES, V14, P2471, DOI [10.2147/JIR.S3164, 10.2147/JIR.S316439]
   Ferris R, 2013, CANCER-AM CANCER SOC, V119, pE1, DOI 10.1002/cncr.27832
   Grigoriadis N, 2015, EUR J NEUROL, V22, P3, DOI 10.1111/ene.12798
   Han RR, 2017, STROKE, V48, P2255, DOI 10.1161/STROKEAHA.117.016705
   He X, 2021, J NEUROIMMUNOL, V354, DOI 10.1016/j.jneuroim.2021.577546
   Heneka MT, 2014, NAT REV IMMUNOL, V14, P463, DOI 10.1038/nri3705
   ISHIDA Y, 1992, EMBO J, V11, P3887, DOI 10.1002/j.1460-2075.1992.tb05481.x
   Izco M, 2021, NEUROSCI RES, V170, P330, DOI 10.1016/j.neures.2020.11.004
   Javan MR, 2016, IRAN J ALLERGY ASTHM, V15, P296
   Keikha M, 2020, MICROB PATHOGENESIS, V144, DOI 10.1016/j.micpath.2020.104198
   Khakh BS, 2019, ANNU REV NEUROSCI, V42, P187, DOI 10.1146/annurev-neuro-070918-050443
   Kummer MP, 2021, EMBO J, V40, DOI 10.15252/embj.2021108662
   Li PY, 2014, STROKE, V45, P857, DOI 10.1161/STROKEAHA.113.004100
   Madore C, 2020, IMMUNITY, V52, P222, DOI 10.1016/j.immuni.2019.12.003
   Masuda T, 2020, CELL REP, V30, P1271, DOI 10.1016/j.celrep.2020.01.010
   Muzio L, 2021, FRONT NEUROSCI-SWITZ, V15, DOI 10.3389/fnins.2021.742065
   Poewe W, 2017, NAT REV DIS PRIMERS, V3, DOI 10.1038/nrdp.2017.13
   Ren XF, 2011, STROKE, V42, P2578, DOI 10.1161/STROKEAHA.111.613182
   Rocha NP, 2015, BIOMED RES INT, V2015, DOI 10.1155/2015/628192
   Rothhammer V, 2015, SEMIN IMMUNOPATHOL, V37, P625, DOI 10.1007/s00281-015-0515-3
   Salama AD, 2003, J EXP MED, V198, P71, DOI 10.1084/jem.20022119
   Saresella M, 2012, NEUROBIOL AGING, V33, DOI 10.1016/j.neurobiolaging.2011.03.004
   Schachtele SJ, 2014, GLIA, V62, P1582, DOI 10.1002/glia.22701
   Shwetank, 2019, FRONT IMMUNOL, V10, DOI 10.3389/fimmu.2019.00783
   Sochocka M, 2017, MOL NEUROBIOL, V54, P8071, DOI 10.1007/s12035-016-0297-1
   Sun C, 2018, IMMUNITY, V48, P434, DOI 10.1016/j.immuni.2018.03.014
   Villar-Cheda B, 2012, NEUROBIOL DIS, V47, P268, DOI 10.1016/j.nbd.2012.04.010
   Vivekanantham S, 2015, INT J NEUROSCI, V125, P717, DOI 10.3109/00207454.2014.982795
   Waisman A, 2015, LANCET NEUROL, V14, P945, DOI 10.1016/S1474-4422(15)00141-6
   Wu J, 2017, J NEUROINFLAMM, V14, DOI 10.1186/s12974-017-0790-0
   Xu JW, 2017, BEHAV BRAIN RES, V332, P145, DOI 10.1016/j.bbr.2017.05.066
   Yao AH, 2014, NEUROTHERAPEUTICS, V11, P636, DOI 10.1007/s13311-013-0254-x
   Zhu B, 2006, J IMMUNOL, V176, P3480, DOI 10.4049/jimmunol.176.6.3480
NR 51
TC 1
Z9 1
U1 1
U2 12
PU SPRINGER
PI NEW YORK
PA ONE NEW YORK PLAZA, SUITE 4600, NEW YORK, NY, UNITED STATES
SN 0893-7648
EI 1559-1182
J9 MOL NEUROBIOL
JI Mol. Neurobiol.
PD APR
PY 2022
VL 59
IS 4
BP 2642
EP 2655
DI 10.1007/s12035-022-02758-x
EA FEB 2022
PG 14
WC Neurosciences
WE Science Citation Index Expanded (SCI-EXPANDED)
SC Neurosciences & Neurology
GA 0O5WH
UT WOS:000753747500001
PM 35142987
OA Green Submitted
DA 2023-08-27
ER

PT J
AU Adams, MS
   Bronner-Fraser, M
AF Adams, Meghan Sara
   Bronner-Fraser, Marianne
TI Review: The Role of Neural Crest Cells in the Endocrine System
SO ENDOCRINE PATHOLOGY
LA English
DT Review
ID QUAIL-CHICK CHIMERAS; THYROID-C CELLS; GENE REGULATORY NETWORK; INVITRO
   CLONAL ANALYSIS; HIPPEL-LINDAU-SYNDROME; CANCER STEM-CELLS;
   SELF-RENEWAL; EPI-NCSC; IN-VITRO; EXTRAADRENAL PARAGANGLIOMA
AB The neural crest is a pluripotent population of cells that arises at the junction of the neural tube and the dorsal ectoderm. These highly migratory cells form diverse derivatives including neurons and glia of the sensory, sympathetic, and enteric nervous systems, melanocytes, and the bones, cartilage, and connective tissues of the face. The neural crest has long been associated with the endocrine system, although not always correctly. According to current understanding, neural crest cells give rise to the chromaffin cells of the adrenal medulla, chief cells of the extra-adrenal paraganglia, and thyroid C cells. The endocrine tumors that correspond to these cell types are pheochromocytomas, extra-adrenal paragangliomas, and medullary thyroid carcinomas. Although controversies concerning embryological origin appear to have mostly been resolved, questions persist concerning the pathobiology of each tumor type and its basis in neural crest embryology. Here we present a brief history of the work on neural crest development, both in general and in application to the endocrine system. In particular, we present findings related to the plasticity and pluripotency of neural crest cells as well as a discussion of several different neural crest tumors in the endocrine system.
C1 [Adams, Meghan Sara; Bronner-Fraser, Marianne] CALTECH, Pasadena, CA 91125 USA.
C3 California Institute of Technology
RP Bronner-Fraser, M (通讯作者)，CALTECH, Pasadena, CA 91125 USA.
EM mbronner@caltech.edu
OI Bronner, Marianne/0000-0003-4274-1862
CR Adams MS, 2008, DEV DYNAM, V237, P1021, DOI 10.1002/dvdy.21513
   Agoff SN, 2000, MODERN PATHOL, V13, P238, DOI 10.1038/modpathol.3880044
   Al-Rawi M, 2006, ANN ROY COLL SURG, V88, P433, DOI 10.1308/003588406X117043
   Al-Zahrani IH, 2008, SAUDI MED J, V29, P957
   ANDERSON DJ, 1993, ANNU REV NEUROSCI, V16, P129, DOI 10.1146/annurev.ne.16.030193.001021
   Andrew A, 1998, J PATHOL, V186, P117, DOI 10.1002/(SICI)1096-9896(1998100)186:2<117::AID-PATH152>3.0.CO;2-J
   [Anonymous], 1950, NEURAL CREST ITS PRO
   Baker CVH, 1997, MECH DEVELOP, V69, P3, DOI 10.1016/S0925-4773(97)00132-9
   BAROFFIO A, 1991, DEVELOPMENT, V112, P301
   BAROFFIO A, 1988, P NATL ACAD SCI USA, V85, P5325, DOI 10.1073/pnas.85.14.5325
   Basch ML, 2006, NATURE, V441, P218, DOI 10.1038/nature04684
   BIDDINGER PW, 1993, PATHOL ANNU, V28, P205
   BRONNERFRASER M, 1986, DEV BIOL, V115, P44, DOI 10.1016/0012-1606(86)90226-5
   BRONNERFRASER M, 1988, NATURE, V335, P161, DOI 10.1038/335161a0
   BRONNERFRASER M, 1989, NEURON, V3, P755, DOI 10.1016/0896-6273(89)90244-4
   BRONNERFRASER M, 1980, J COMP NEUROL, V193, P423, DOI 10.1002/cne.901930209
   Bryant J, 2003, J NATL CANCER I, V95, P1196, DOI 10.1093/jnci/djg024
   BUSSOLATI G, 1967, J ENDOCRINOL, V37, P205, DOI 10.1677/joe.0.0370205
   Cano A, 2000, NAT CELL BIOL, V2, P76, DOI 10.1038/35000025
   Cebra-Thomas JA, 2007, EVOL DEV, V9, P267, DOI 10.1111/j.1525-142X.2007.00159.x
   CHIBON P, 1967, J EMBRYOL EXP MORPH, V18, P343
   Chou DKH, 2002, J NEUROCHEM, V82, P1239, DOI 10.1046/j.1471-4159.2002.01066.x
   Clark K, 2001, GENESIS, V31, P111, DOI 10.1002/gene.10012
   COULY GF, 1992, DEVELOPMENT, V114, P1
   COULY GF, 1993, DEVELOPMENT, V117, P409
   Couto SS, 2008, ENDOCR PATHOL, V19, P139, DOI 10.1007/s12022-008-9042-2
   Damante G, 2001, PROG NUCLEIC ACID RE, V66, P307
   De Felice M, 2004, ENDOCR REV, V25, P722, DOI 10.1210/er.2003-0028
   De Felice M, 1998, NAT GENET, V19, P395, DOI 10.1038/1289
   DICKINSON ME, 1995, DEVELOPMENT, V121, P2099
   DILAURO R, 2001, ENDOCRINOLOGY
   DUFF RS, 1991, DEV BIOL, V147, P451, DOI 10.1016/0012-1606(91)90303-K
   Eisenhofer G, 2004, ENDOCR-RELAT CANCER, V11, P423, DOI 10.1677/erc.1.00829
   Eisenhofer G, 2004, ENDOCR-RELAT CANCER, V11, P897, DOI 10.1677/erc.1.00838
   ERICKSON CA, 1989, DEV BIOL, V134, P112, DOI 10.1016/0012-1606(89)90082-1
   FONTAINE J, 1977, J EMBRYOL EXP MORPH, V41, P209
   FONTAINE J, 1979, GEN COMP ENDOCR, V37, P81, DOI 10.1016/0016-6480(79)90049-2
   Freitas R, 2006, EVOL DEV, V8, P74, DOI 10.1111/j.1525-142X.2006.05076.x
   Funahashi J, 1999, DEV GROWTH DIFFER, V41, P59
   Gammill LS, 2002, DEVELOPMENT, V129, P5731, DOI 10.1242/dev.00175
   GANS C, 1983, SCIENCE, V220, P268, DOI 10.1126/science.220.4594.268
   Gilbert SF, 2001, EVOL DEV, V3, P47, DOI 10.1046/j.1525-142x.2001.003002047.x
   Graveson AC, 1997, DEV BIOL, V188, P34, DOI 10.1006/dbio.1997.8563
   Gross JB, 2008, DEV BIOL, V317, P389, DOI 10.1016/j.ydbio.2008.02.046
   GUAZZI S, 1990, EMBO J, V9, P3631, DOI 10.1002/j.1460-2075.1990.tb07574.x
   HALL BK, 1999, NEURAL CREST DEV EVO, P314
   Heanue TA, 2007, NAT REV NEUROSCI, V8, P466, DOI 10.1038/nrn2137
   HILFER SR, 1968, EPITHELIAL MESENCHYM
   HIS W, 1968, 1 ENTWICKLUNG HUHNCH
   Hou L, 1999, PIGM CELL RES, V12, P81, DOI 10.1111/j.1600-0749.1999.tb00747.x
   Hu YF, 2006, STEM CELLS, V24, P2692, DOI 10.1634/stemcells.2006-0233
   Huntly BJP, 2005, NAT REV CANCER, V5, P311, DOI 10.1038/nrc1592
   Huynh TT, 2006, ANN NY ACAD SCI, V1073, P241, DOI 10.1196/annals.1353.026
   ITO K, 1991, DEV BIOL, V148, P95, DOI 10.1016/0012-1606(91)90320-3
   ITO K, 1993, DEV BIOL, V156, P191, DOI 10.1006/dbio.1993.1069
   JACKS T, 1994, NAT GENET, V7, P353, DOI 10.1038/ng0794-353
   Jeffery WR, 2004, NATURE, V431, P696, DOI 10.1038/nature02975
   Jiang XB, 2002, MECH DEVELOP, V117, P115, DOI 10.1016/S0925-4773(02)00206-X
   Joseph NM, 2008, CANCER CELL, V13, P129, DOI 10.1016/j.ccr.2008.01.003
   Kalhor N, 2006, MODERN PATHOL, V19, P1117, DOI 10.1038/modpathol.3800629
   Katahira T, 2003, DEV GROWTH DIFFER, V45, P361, DOI 10.1046/j.1440-169X.2003.00705.x
   KIKKAWA F, 1990, MOL CELL BIOL, V10, P6216, DOI 10.1128/MCB.10.12.6216
   Kimura T, 1996, J Anesth, V10, P1, DOI 10.1007/BF02482059
   Kruger GM, 2002, NEURON, V35, P657, DOI 10.1016/S0896-6273(02)00827-9
   Kuratani S, 2008, DEV GROWTH DIFFER, V50, pS189, DOI 10.1111/j.1440-169X.2008.00985.x
   Kusakabe T, 2006, DEV DYNAM, V235, P1300, DOI 10.1002/dvdy.20655
   Landacre FL, 1921, J COMP NEUROL, V33, P1, DOI 10.1002/cne.900330102
   LAZZARO D, 1991, DEVELOPMENT, V113, P1093
   Le Douarin NM, 2004, DEVELOPMENT, V131, P4637, DOI 10.1242/dev.01350
   Le Lievre C S, 1975, J Embryol Exp Morphol, V34, P125
   LEDOUARI.NM, 1974, DEV BIOL, V41, P162, DOI 10.1016/0012-1606(74)90291-7
   LEDOUARIN N, 1974, HISTOCHEMISTRY, V38, P297, DOI 10.1007/BF00496718
   LeDouarin NM., 1999, NEURAL CREST
   Lee G, 2007, NAT BIOTECHNOL, V25, P1468, DOI 10.1038/nbt1365
   Lee S, 2005, CANCER CELL, V8, P155, DOI 10.1016/j.ccr.2005.06.015
   Lin XQ, 2007, APPL IMMUNOHISTO M M, V15, P407, DOI 10.1097/01.pai.0000210416.53493.0f
   LLOYD RV, 1986, AM J PATHOL, V125, P45
   LUMSDEN AGS, 1988, DEVELOPMENT, V103, P155
   Maher ER, 2002, HUM MOL GENET, V11, P2347, DOI 10.1093/hmg/11.20.2347
   Mancilla A, 1996, DEV BIOL, V177, P580, DOI 10.1006/dbio.1996.0187
   Manley NR, 1998, DEV BIOL, V195, P1, DOI 10.1006/dbio.1997.8827
   Mansouri A, 1998, NAT GENET, V19, P87, DOI 10.1038/ng0598-87
   Meulemans D, 2005, J EXP ZOOL PART B, V304B, P298, DOI 10.1002/jez.b.21047
   Meunier D, 2003, DEV DYNAM, V227, P367, DOI 10.1002/dvdy.10325
   MIZUNO K, 1991, MOL CELL BIOL, V11, P4927, DOI 10.1128/MCB.11.10.4927
   Morrison SJ, 1999, CELL, V96, P737, DOI 10.1016/S0092-8674(00)80583-8
   MOSELEY JM, 1968, LANCET, V1, P108
   MOURY JD, 1990, DEV BIOL, V141, P243, DOI 10.1016/0012-1606(90)90380-2
   MOURY JD, 1989, DEV BIOL, V133, P44, DOI 10.1016/0012-1606(89)90295-9
   Nagoshi N, 2008, CELL STEM CELL, V2, P392, DOI 10.1016/j.stem.2008.03.005
   Nakamura E, 2006, ENDOCR PATHOL, V17, P97, DOI 10.1385/EP:17:2:97
   Nakamura H, 2000, DEV GROWTH DIFFER, V42, P199
   NODEN DM, 1991, J CRAN GENET DEV BIO, V11, P192
   PEARSE AGE, 1971, HISTOCHEMISTRY, V27, P96, DOI 10.1007/BF00284951
   PEARSE AGE, 1967, NATURE, V214, P929, DOI 10.1038/214929a0
   PEARSE AGE, 1969, J HISTOCHEM CYTOCHEM, V17, P303, DOI 10.1177/17.5.303
   PEARSE AGE, 1966, PROC R SOC SER B-BIO, V164, P478, DOI 10.1098/rspb.1966.0044
   POLAK JM, 1974, HISTOCHEMISTRY, V40, P209, DOI 10.1007/BF00501955
   Powers JF, 2007, NEUROSCIENCE, V147, P928, DOI 10.1016/j.neuroscience.2007.05.008
   Prok Alan L, 2006, Ann Diagn Pathol, V10, P67, DOI 10.1016/j.anndiagpath.2005.07.013
   PUEBLITZ S, 1993, PEDIATR PATHOL, V13, P463, DOI 10.3109/15513819309048236
   Reilly KM, 2008, CELL, V135, P408, DOI 10.1016/j.cell.2008.10.009
   RICHARDSON MK, 1993, DEV BIOL, V157, P348, DOI 10.1006/dbio.1993.1140
   RICKMANN M, 1985, J EMBRYOL EXP MORPH, V90, P437
   ROLLHAUSERTERHORST J, 1980, ANAT EMBRYOL, V160, P203
   ROLLHAUSERTERHORST J, 1979, ANAT EMBRYOL, V157, P113, DOI 10.1007/BF00315644
   ROSAI J, 2009, AM SOC DERM ANN M
   SADAGHIANI B, 1990, DEVELOPMENT, V110, P197
   Sanchez-Martin M, 2002, HUM MOL GENET, V11, P3231, DOI 10.1093/hmg/11.25.3231
   Sauka-Spengler T, 2008, METHOD CELL BIOL, V87, P237, DOI 10.1016/S0091-679X(08)00212-4
   Sauka-Spengler T, 2008, NAT REV MOL CELL BIO, V9, P557, DOI 10.1038/nrm2428
   Sauka-Spengler T, 2007, DEV CELL, V13, P405, DOI 10.1016/j.devcel.2007.08.005
   Sauka-Spengler T, 2006, CURR OPIN GENET DEV, V16, P360, DOI 10.1016/j.gde.2006.06.006
   SELLECK MAJ, 1995, DEVELOPMENT, V121, P525
   Sieber-Blum M, 2004, DEV DYNAM, V231, P258, DOI 10.1002/dvdy.20129
   Sieber-Blum M, 2008, STEM CELL REV, V4, P256, DOI 10.1007/s12015-008-9042-0
   Sieber-Blum M, 2006, MOL CELL NEUROSCI, V32, P67, DOI 10.1016/j.mcn.2006.02.003
   SIEBERBLUM M, 1989, SCIENCE, V243, P1608, DOI 10.1126/science.2564699
   SIEBERBLUM M, 1980, DEV BIOL, V80, P96, DOI 10.1016/0012-1606(80)90501-1
   SMITH MM, 1990, BIOL REV, V65, P277, DOI 10.1111/j.1469-185X.1990.tb01427.x
   SMITH SH, 1994, CAN J MICROBIOL, V40, P90, DOI 10.1139/m94-015
   Song LL, 2007, EXPERT OPIN BIOL TH, V7, P431, DOI 10.1517/14712598.7.4.431
   Song YS, 2008, BJU INT, V102, P220, DOI 10.1111/j.1464-410X.2008.07469.x
   STEMPLE DL, 1992, CELL, V71, P973, DOI 10.1016/0092-8674(92)90393-Q
   Su Yue-Chiu, 2006, Kaohsiung Journal of Medical Sciences, V22, P14
   Tischler AS, 2008, ARCH PATHOL LAB MED, V132, P1272, DOI 10.1043/1543-2165(2008)132[1272:PAEPU]2.0.CO;2
   Tischler AS, 2006, ANN NY ACAD SCI, V1073, P557, DOI 10.1196/annals.1353.059
   TISCHLER AS, 1995, ENDOCR PATHOL, V6, P323, DOI 10.1007/BF02738732
   Trentin A, 2004, P NATL ACAD SCI USA, V101, P4495, DOI 10.1073/pnas.0400629101
   Tsao SC, 2007, KAOHSIUNG J MED SCI, V23, P325, DOI 10.1016/S1607-551X(09)70417-6
   TUCKER RP, 1984, DEV BIOL, V104, P390, DOI 10.1016/0012-1606(84)90094-0
   Unsicker K, 2005, NEUROCHEM RES, V30, P921, DOI 10.1007/s11064-005-6966-5
   UNSICKER K, 1993, J ANAT, V183, P207
   Wang JCY, 2005, TRENDS CELL BIOL, V15, P494, DOI 10.1016/j.tcb.2005.07.004
   WESTON JA, 1963, DEV BIOL, V6, P279, DOI 10.1016/0012-1606(63)90016-2
   WILLIAMS ED, 1966, P ROY SOC MED, V59, P602, DOI 10.1177/003591576605900707
   WILLIAMS ED, 1989, J PATHOL, V159, P135, DOI 10.1002/path.1711590208
   WILLIAMS ED, 1966, J CLIN PATHOL, V19, P114, DOI 10.1136/jcp.19.2.114
   Wong DL, 2003, ENDOCR PATHOL, V14, P25, DOI 10.1385/EP:14:1:25
   Youn YH, 2003, MOL CELL NEUROSCI, V24, P160, DOI 10.1016/S1044-7431(03)00125-8
   Zito G, 2008, PLOS ONE, V3, DOI 10.1371/journal.pone.0003544
NR 141
TC 32
Z9 32
U1 0
U2 8
PU HUMANA PRESS INC
PI TOTOWA
PA 999 RIVERVIEW DRIVE SUITE 208, TOTOWA, NJ 07512 USA
SN 1046-3976
EI 1559-0097
J9 ENDOCR PATHOL
JI Endocr. Pathol.
PD JUN
PY 2009
VL 20
IS 2
BP 92
EP 100
DI 10.1007/s12022-009-9070-6
PG 9
WC Endocrinology & Metabolism; Pathology
WE Science Citation Index Expanded (SCI-EXPANDED)
SC Endocrinology & Metabolism; Pathology
GA 448KJ
UT WOS:000266261200002
PM 19377845
DA 2023-08-27
ER

PT J
AU Tomera, JF
AF Tomera, JF
TI Glioma: Novel considerations and treatment modalities
SO DRUGS OF TODAY
LA English
DT Review
ID BRAIN-STEM GLIOMAS; INVASION IN-VITRO; HIGH-GRADE GLIOMA; MALIGNANT
   GLIOMA; CELLS; THERAPY; VIVO
AB Glioma tumors often evade traditional cancer treatments and quickly invade healthy brain tissue. Current clinical perspective focuses on the invasiveness of glioma cells which follow distinct anatomic structures within the central nervous system. Advances in magnetic resonance imaging have made it the procedure of choice for identifying brainstem gliomas and classifying them anatomically. Etiologic considerations include adhesion, migration, invasiveness, cell proliferation, angiogenesis and neurotoxin release. This review examines various novel interventions used in treating these deadly growths to prolong life. Recent interventional studies, detecting the cancer's unique characteristics, include the mechanisms that help it survive and spread throughout the brain. Current therapies include those that target glioma cells only, limit the spread of the cancer or block molecules which sustain the tumor. A variety of specific agents, general chemotherapy, radiotherapy and surgery are discussed. (C) 2000 Prous Science. All rights reserved.
RP Tomera, JF (通讯作者)，354 South St, Medfield, MA 02052 USA.
CR Bampoe J, 1999, J NEURO-ONCOL, V42, P259, DOI 10.1023/A:1006103010109
   Bergenheim AT, 1996, J NEURO-ONCOL, V30, P81
   Boschelli DH, 1998, J MED CHEM, V41, P4365, DOI 10.1021/jm980398y
   Clarke K, 1999, J CLIN ONCOL, V17, P2579, DOI 10.1200/JCO.1999.17.8.2579
   Forsyth PAJ, 1995, CURR OPIN NEUROL, V8, P414, DOI 10.1097/00019052-199512000-00002
   Giese A, 1996, NEUROSURGERY, V39, P235, DOI 10.1097/00006123-199608000-00001
   HISHII M, 1995, NEUROSURGERY, V37, P1160, DOI 10.1227/00006123-199512000-00016
   Kamada H, 1996, No To Shinkei, V48, P1022
   Kaufmann R, 1996, J NEUROSCI RES, V46, P641, DOI 10.1002/(SICI)1097-4547(19961215)46:6<641::AID-JNR1>3.0.CO;2-F
   Kikuchi T, 1997, J NEURO-ONCOL, V34, P233, DOI 10.1023/A:1005753523949
   Mauceri HJ, 1998, NATURE, V394, P287, DOI 10.1038/28412
   Merzak A, 1996, MOL BRAIN RES, V41, P1, DOI 10.1016/0169-328X(96)00058-7
   Muir D, 1996, J NEURO-ONCOL, V30, P199
   Nakagawa T, 1996, ANTICANCER RES, V16, P2917
   Nam M, 1996, BRAIN RES, V731, P161, DOI 10.1016/S0006-8993(96)00471-4
   Oriuchi N, 1996, J NUCL MED, V37, P457
   Packer RJ, 1996, PEDIATR NEUROSURG, V24, P217, DOI 10.1159/000121041
   PAN Y, 1996, CHUNG HUA CHUNG LIU, V18, P256
   SAUERWEIN K, 1999, EUR J CANC S4, V35
   Siesjo P, 1996, J IMMUNOTHER, V19, P334, DOI 10.1097/00002371-199609000-00003
   Stander M, 1998, J NEURO-ONCOL, V37, P191, DOI 10.1023/A:1005870122744
   Vajkoczy P, 1998, J CEREBR BLOOD F MET, V18, P510, DOI 10.1097/00004647-199805000-00006
   Ye ZC, 1999, CANCER RES, V59, P4383
   YUEYO J, 1996, ONCOGENE, V13, P1615
   Zimmerman RA, 1996, PEDIATR NEUROSURG, V25, P45, DOI 10.1159/000121096
NR 25
TC 1
Z9 2
U1 1
U2 1
PU PROUS SCIENCE, SA
PI BARCELONA
PA PO BOX 540, PROVENZA 388, 08025 BARCELONA, SPAIN
SN 0025-7656
J9 DRUGS TODAY
JI Drugs Today
PD JUN
PY 2000
VL 36
IS 6
BP 355
EP 367
DI 10.1358/dot.2000.36.6.584257
PG 13
WC Pharmacology & Pharmacy
WE Science Citation Index Expanded (SCI-EXPANDED)
SC Pharmacology & Pharmacy
GA 333DH
UT WOS:000088113100002
PM 12861357
DA 2023-08-27
ER

PT J
AU Gillerman, R
   Duncan, J
   Bolton, J
AF Gillerman, R
   Duncan, J
   Bolton, J
TI Prolonged somatosensory evoked potential depression following a brief
   exposure to low concentrations of inhalation anaesthetic in a 3-year-old
   child
SO PAEDIATRIC ANAESTHESIA
LA English
DT Article
DE somatosensory evoked potential; inhalation anaesthesia; isoflurane;
   sevoflurane
AB A 3-year-old child was brought to the operating room for removal of a brainstem juvenile pilocytic astrocytoma. Following inhalation induction and intubation, he was maintained on 0.5% isoflurane. Somatosensory evoked potentials (SSEPs) were recorded but unobtainable initially and up to 90 min after all inhalation agents were discontinued. The operation was cancelled and the patient was transported to the paediatric intensive care unit (PICU). Subsequent PICU testing revealed a depression of amplitude with propofol and absence of potentials with 0.5% isoflurane. He returned to the operating room, was induced with propofol, and maintained with a propofol: nitrous oxide:fentanyl technique. This anaesthetic technique allowed adequate tumour resection with appropriate monitoring of SSEPs. These findings suggest that a total intravenous anaesthetic technique may be preferable for resection of spinal cord tumours where SSEPs are monitored.
C1 Rhode Isl Hosp, Dept Anesthesia, Providence, RI 02903 USA.
C3 Lifespan Health Rhode Island; Rhode Island Hospital
RP Gillerman, R (通讯作者)，Rhode Isl Hosp, Dept Anesthesia, 593 Eddy St, Providence, RI 02903 USA.
CR PETERSON DO, 1986, ANESTHESIOLOGY, V65, P35, DOI 10.1097/00000542-198607000-00006
   WHITTLE IR, 1986, J NEUROSURG, V64, P601, DOI 10.3171/jns.1986.64.4.0601
   YORK DH, 1987, SPINE, V12, P864, DOI 10.1097/00007632-198711000-00007
NR 3
TC 2
Z9 2
U1 0
U2 0
PU BLACKWELL SCIENCE LTD
PI OXFORD
PA P O BOX 88, OSNEY MEAD, OXFORD OX2 0NE, OXON, ENGLAND
SN 1155-5645
J9 PAEDIATR ANAESTH
JI Paediatr. Anaesth.
PD MAY
PY 2000
VL 10
IS 3
BP 336
EP 338
DI 10.1046/j.1460-9592.2000.00526.x
PG 3
WC Anesthesiology; Pediatrics
WE Science Citation Index Expanded (SCI-EXPANDED)
SC Anesthesiology; Pediatrics
GA 313ZC
UT WOS:000087028800016
PM 10792753
DA 2023-08-27
ER

PT J
AU STATUTO, M
   ENNAS, MG
   ZAMBONI, G
   BONETTI, F
   PEA, M
   BERNARDELLO, F
   POZZI, A
   RUSNATI, M
   GUALANDRIS, A
   PRESTA, M
AF STATUTO, M
   ENNAS, MG
   ZAMBONI, G
   BONETTI, F
   PEA, M
   BERNARDELLO, F
   POZZI, A
   RUSNATI, M
   GUALANDRIS, A
   PRESTA, M
TI BASIC FIBROBLAST GROWTH-FACTOR IN HUMAN PHEOCHROMOCYTOMA - A BIOCHEMICAL
   AND IMMUNOHISTOCHEMICAL STUDY
SO INTERNATIONAL JOURNAL OF CANCER
LA English
DT Article
ID AORTIC ENDOTHELIAL-CELLS; PROTEIN KINASE-C; DNA-SYNTHESIS; CHROMAFFIN
   GRANULES; GENE-EXPRESSION; NEURONS INVIVO; ADRENAL-GLAND; TUMOR-GROWTH;
   PC12 CELLS; LOCALIZATION
AB Biopsies of human normal adrenal medulla, adrenal pheochromocytoma, and chemodectoma were studied for the presence of basic fibroblast growth factor (bFGF). An immunoreactive Mr 18,000 bFGF-like molecule was detected both in normal and neoplastic tissues. This molecule was identified as bFGF on the basis of its molecular weight, its affinity for heparin, and its capacity to induce plasminogen activator production in cultured endothelial GM 7373 cells. The levels of immunoreactive and biologically active bFGF appeared to be significantly higher in the extracts of adrenal pheochromocytoma and chemodectoma than in the extracts of normal adrenal medulla. bFGF immunostaining was detectable in the nuclei of chief (Type-I) cells and of endothelial cells both in normal adrenal medulla and in pheochromocytoma. Cytoplasmic bFGF positivity of endothelial cells was also observed in pheochromocytoma but not in normal tissue. The data are in keeping with the hypothesis that bFGF may exert autocrine and paracrine functions in the growth and neovascularization of human pheochromocytoma.
C1 UNIV BRESCIA,SCH MED,DEPT BIOMED SCI & BIOTECHNOL,VIA VALSABBINA 19,I-25123 BRESCIA,ITALY.
   UNIV CAGLIARI,SCH MED,DEPT CYTOMORPHOL,I-09100 CAGLIARI,ITALY.
   UNIV VERONA,SCH MED,INST ANATOMORPHOL,I-37100 VERONA,ITALY.
C3 University of Brescia; University of Cagliari; University of Verona
RI Rusnati, Marco/F-1168-2010; Presta, Marco/B-4345-2010; Giuseppe,
   Zamboni/L-6029-2019
OI Rusnati, Marco/0000-0001-9968-5908; Giuseppe,
   Zamboni/0000-0001-7428-4673; Gualandris, anna/0000-0002-2889-4080;
   Ennas, Maria Grazia/0000-0002-9448-715X; Bernardello,
   Fabio/0000-0001-6432-1549; PRESTA, Marco/0000-0002-4398-8376
CR ANDERSON KJ, 1988, NATURE, V332, P360, DOI 10.1038/332360a0
   BAIRD A, 1986, J CELL BIOCHEM, V30, P79, DOI 10.1002/jcb.240300109
   BECKER D, 1989, EMBO J, V8, P3685, DOI 10.1002/j.1460-2075.1989.tb08543.x
   BLOTTNER D, 1989, EUR J NEUROSCI, V1, P471, DOI 10.1111/j.1460-9568.1989.tb00353.x
   BURGESS WH, 1989, ANNU REV BIOCHEM, V58, P575, DOI 10.1146/annurev.bi.58.070189.003043
   CHODAK GW, 1988, CANCER RES, V48, P2083
   DAMON DH, 1990, J CELL BIOL, V110, P1333, DOI 10.1083/jcb.110.4.1333
   DELLERA P, 1991, EXP CELL RES, V192, P505, DOI 10.1016/0014-4827(91)90070-B
   DENNIS PA, 1990, J CELL PHYSIOL, V144, P84, DOI 10.1002/jcp.1041440112
   GROTHE C, 1989, J HISTOCHEM CYTOCHEM, V37, P1877, DOI 10.1177/37.12.2685112
   GROTHE C, 1990, FEBS LETT, V260, P35, DOI 10.1016/0014-5793(90)80059-R
   JOSEPHSILVERSTEIN J, 1989, J CELL BIOL, V108, P2459, DOI 10.1083/jcb.108.6.2459
   MATSUZAKI K, 1989, P NATL ACAD SCI USA, V86, P9911, DOI 10.1073/pnas.86.24.9911
   MORRISON RS, 1986, P NATL ACAD SCI USA, V83, P7537, DOI 10.1073/pnas.83.19.7537
   MOSCATELLI D, 1986, J CELL PHYSIOL, V129, P273, DOI 10.1002/jcp.1041290220
   MOSCATELLI D, 1986, P NATL ACAD SCI USA, V83, P2091, DOI 10.1073/pnas.83.7.2091
   NEUFELD G, 1987, J CELL PHYSIOL, V131, P131, DOI 10.1002/jcp.1041310119
   OTTO D, 1987, NEUROSCI LETT, V83, P156, DOI 10.1016/0304-3940(87)90233-3
   PRESTA M, 1988, BIOCHEM BIOPH RES CO, V155, P1161, DOI 10.1016/S0006-291X(88)81262-2
   PRESTA M, 1986, MOL CELL BIOL, V6, P4060, DOI 10.1128/MCB.6.11.4060
   PRESTA M, 1989, BIOCHEM BIOPH RES CO, V164, P1182, DOI 10.1016/0006-291X(89)91794-4
   PRESTA M, 1989, J CELL BIOL, V109, P1877, DOI 10.1083/jcb.109.4.1877
   PRESTA M, 1991, J NEUROCHEM, V56, P1087, DOI 10.1111/j.1471-4159.1991.tb02034.x
   PRESTA M, 1988, J CELL PHYSIOL, V137, P593, DOI 10.1002/jcp.1041370329
   PRESTA M, 1989, J CELL PHYSIOL, V141, P517, DOI 10.1002/jcp.1041410310
   RIFKIN DB, 1989, J CELL BIOL, V109, P1, DOI 10.1083/jcb.109.1.1
   RODECK U, 1991, J INVEST DERMATOL, V97, P20, DOI 10.1111/1523-1747.ep12477822
   Rusnati M, 1990, GROWTH FACTORS, V3, P299, DOI 10.3109/08977199009003672
   SATO Y, 1988, J CELL BIOL, V107, P1199, DOI 10.1083/jcb.107.3.1199
   SCHUBERT D, 1987, J CELL BIOL, V104, P635, DOI 10.1083/jcb.104.3.635
   SCHWEIGERER L, 1987, NATURE, V325, P257, DOI 10.1038/325257a0
   SHULZEOSTHOFF K, 1990, AM J PATHOL, V137, P85
   STEMPLE D, 1988, NEURON, V1, P512
   TAKAHASHI JA, 1990, P NATL ACAD SCI USA, V87, P5710, DOI 10.1073/pnas.87.15.5710
   TORELLI S, 1990, J NEUROSCI RES, V27, P78, DOI 10.1002/jnr.490270112
   UNSICKER K, 1987, P NATL ACAD SCI USA, V84, P5459, DOI 10.1073/pnas.84.15.5459
   UNSICKER K, 1988, SOC NEUR ABSTR, V14, P31
   WALICKE P, 1986, P NATL ACAD SCI USA, V83, P3012, DOI 10.1073/pnas.83.9.3012
   WESTERMANN R, 1990, J NEUROCHEM, V55, P285, DOI 10.1111/j.1471-4159.1990.tb08850.x
   ZAGZAG D, 1990, CANCER RES, V50, P7393
NR 40
TC 26
Z9 26
U1 0
U2 1
PU WILEY-LISS
PI NEW YORK
PA DIV JOHN WILEY & SONS INC 605 THIRD AVE, NEW YORK, NY 10158-0012
SN 0020-7136
J9 INT J CANCER
JI Int. J. Cancer
PD JAN 2
PY 1993
VL 53
IS 1
BP 5
EP 10
DI 10.1002/ijc.2910530103
PG 6
WC Oncology
WE Science Citation Index Expanded (SCI-EXPANDED)
SC Oncology
GA KD949
UT WOS:A1993KD94900002
PM 8380057
DA 2023-08-27
ER

PT J
AU Mori, AC
   Hoeltzenbein, M
   Poetsch, M
   Schneider, JF
   Brandner, S
   Boltshauser, E
AF Mori, AC
   Hoeltzenbein, M
   Poetsch, M
   Schneider, JF
   Brandner, S
   Boltshauser, E
TI Lhermitte-Duclos disease in 3 children: A clinical long-term observation
SO NEUROPEDIATRICS
LA English
DT Article
DE Lhermitte-Duclos disease; gangliocytoma; Cowden disease; PTEN mutation;
   cerebellum; child
ID COGNITIVE-AFFECTIVE SYNDROME; COWDEN-DISEASE; DYSPLASTIC GANGLIOCYTOMA;
   CEREBELLAR TUMOR; PTEN MUTATIONS; SOMA SIZE; PHAKOMATOSIS; PTEN/MMAC1;
   PATIENT; ATAXIA
AB We report three boys in whom a diagnosis of Lhermitte-Duclos disease (LDD) was assumed from characteristic neuroimaging findings. LDD was confirmed by an open biopsy in patient 1, while a biopsy in patient 2 was inconclusive. Histologic confirmation in patient 3 was deliberately not attempted. However, a follow-up observation of stable clinical and neuroimaging findings over 2, 5 and 11 years, respectively, support the diagnosis of LDD. Despite extensive expansion of the lesion with brainstem involvement, clinical signs in two boys were minimal, while one patient has cognitive impairment and a complex oculomotor disturbance. So far we found no evidence for an association with Cowden disease (CD). No germline PTEN mutations were detected in these children, but the amount of available biopsy tissue in patients 1 and 2 was insufficient for a complete genetic analysis of tumor tissue. In conclusion, LDD can usually be diagnosed by MRI. In view of the favourable natural history, a conservative "wait and see" strategy is justified, particularly if radical tumor resection is not possible. LDD is often not associated with CD and germline PTEN mutations seem not to be present in isolated LDD.
C1 Univ Zurich, Childrens Hosp, Dept Neurol, CH-8032 Zurich, Switzerland.
   Max Planck Inst Mol Genet, Dept Human Mol Genet, Berlin, Germany.
   Ernst Moritz Arndt Univ Greifswald, Dept Forens Med, Greifswald, Germany.
   Univ Zurich, Childrens Hosp, Dept Neuroradiol, Zurich, Switzerland.
   Univ Zurich, Childrens Hosp, Inst Neuropathol, Zurich, Switzerland.
C3 University Children's Hospital Zurich; University of Zurich; Max Planck
   Society; Ernst Moritz Arndt Universitat Greifswald; University
   Children's Hospital Zurich; University of Zurich; University Children's
   Hospital Zurich; University of Zurich
RP Boltshauser, E (通讯作者)，Univ Zurich, Childrens Hosp, Dept Neurol, Steinwiesstr 75, CH-8032 Zurich, Switzerland.
EM eugen.boltshauser@kispi.unizh.ch
RI Hoeltzenbein, Maria/AAP-4145-2020; Brandner, Sebastian/J-4562-2014
OI Hoeltzenbein, Maria/0000-0002-2451-4247; Brandner,
   Sebastian/0000-0002-9821-0342
CR Backman SA, 2001, NAT GENET, V29, P396, DOI 10.1038/ng782
   Bonneau D, 2000, HUM MUTAT, V16, P109, DOI 10.1002/1098-1004(200008)16:2<109::AID-HUMU3>3.0.CO;2-0
   Duerr EM, 1998, ONCOGENE, V16, P2259, DOI 10.1038/sj.onc.1201756
   Eng C, 2000, J MED GENET, V37, P828, DOI 10.1136/jmg.37.11.828
   Iida S, 1998, INT J MOL MED, V1, P925
   Kulkantrakorn K, 1997, NEUROLOGY, V48, P725, DOI 10.1212/WNL.48.3.725
   Kwon CH, 2001, NAT GENET, V29, P404, DOI 10.1038/ng781
   Levisohn L, 2000, BRAIN, V123, P1041, DOI 10.1093/brain/123.5.1041
   Marino S, 2002, DEVELOPMENT, V129, P3513
   MELTZER CC, 1995, RADIOLOGY, V194, P699, DOI 10.1148/radiology.194.3.7862965
   Murata J, 1999, J NEURO-ONCOL, V41, P129, DOI 10.1023/A:1006167421100
   Nelen MR, 1999, EUR J HUM GENET, V7, P267, DOI 10.1038/sj.ejhg.5200289
   Nowak DA, 2002, ACTA NEUROL SCAND, V105, P137, DOI 10.1034/j.1600-0404.2002.1r127.x
   Ogasawara K, 2001, NEURORADIOLOGY, V43, P993, DOI 10.1007/s002340100617
   PADBERG GW, 1991, ANN NEUROL, V29, P517, DOI 10.1002/ana.410290511
   Poetsch M, 2001, CANCER GENET CYTOGEN, V125, P21, DOI 10.1016/S0165-4608(00)00353-8
   Riva D, 2000, BRAIN, V123, P1051, DOI 10.1093/brain/123.5.1051
   Robinson S, 2000, NEUROSURGERY, V46, P371, DOI 10.1097/00006123-200002000-00021
   Schmahmann JD, 1998, BRAIN, V121, P561, DOI 10.1093/brain/121.4.561
   Steinlin M, 1999, NEUROLOGY, V53, P966, DOI 10.1212/WNL.53.5.966
   Sutphen R, 1999, AM J MED GENET, V82, P290, DOI 10.1002/(SICI)1096-8628(19990212)82:4<290::AID-AJMG3>3.0.CO;2-0
   Tuli S, 1997, CAN J NEUROL SCI, V24, P155, DOI 10.1017/S031716710002151X
   Verdu A, 1998, REV NEUROLOGIA, V27, P597, DOI 10.33588/rn.27158.98051
   WELLS GB, 1994, J NEUROSURG, V81, P133, DOI 10.3171/jns.1994.81.1.0133
   Wiestler OD, 2000, PATHOLOGY GENETICS T, P235
NR 25
TC 17
Z9 17
U1 0
U2 1
PU GEORG THIEME VERLAG KG
PI STUTTGART
PA RUDIGERSTR 14, D-70469 STUTTGART, GERMANY
SN 0174-304X
EI 1439-1899
J9 NEUROPEDIATRICS
JI Neuropediatrics
PD FEB
PY 2003
VL 34
IS 1
BP 30
EP 35
DI 10.1055/s-2003-38623
PG 6
WC Clinical Neurology; Pediatrics
WE Science Citation Index Expanded (SCI-EXPANDED)
SC Neurosciences & Neurology; Pediatrics
GA 669TZ
UT WOS:000182367700005
PM 12690565
DA 2023-08-27
ER

PT J
AU Hsu, JS
   Jaw, TS
   Liu, GC
   Wang, YM
   Chen, SH
   Kuo, YT
   Jao, JC
   Li, CW
   Tsai, KB
AF Hsu, JS
   Jaw, TS
   Liu, GC
   Wang, YM
   Chen, SH
   Kuo, YT
   Jao, JC
   Li, CW
   Tsai, KB
TI Evaluation of [Gd(Bz-TTDA)](2-) as a potential contrast agent in MR
   imaging of the hepatobiliary system: An animal study
SO JOURNAL OF MAGNETIC RESONANCE IMAGING
LA English
DT Article; Proceedings Paper
CT 11th Annual Meeting of the ISMRM
CY 2003
CL TORONTO, CANADA
SP ISMRM
DE magnetic resonance imaging; contrast agents; hepatobiliary; Gd-chelates
ID GD-EOB-DTPA; GADOBENATE DIMEGLUMINE; HEPATOCELLULAR-CARCINOMA; LIVER;
   BOPTA; RATS; ENHANCEMENT; MECHANISMS
AB Purpose: To evaluate the potential of a new lipophilic paramagnetic complex [Gd(Bz-TFDA)](2-) [(4s)-4-benzyl-3,6,10-tri(carboxymethyl)-3,6,10-triazadodecandioic acid](2-) designed for use as a hepatobiliary MR contrast agent.
   Materials and Methods: MR imaging studies for normal and hepatocellular carcinoma (HCC) rat models were performed using a 1.5-T scanner. Sequential multislice T1-weighted turbo field echo (TFE) (TR/TE/flip angle: 15 msec/6.1 msec/25degrees) coronal images of normal rats were obtained before and after intravenous injections of 0.1 mmol/kg [Gd(Bz-TFDA)](2-) in study groups (N = 12) or 0.1 mmol/kg gadopentate dimeglumine (Gd-DTPA)(2-) in control groups (N = 12). Similar protocols of MR imaging with additional T2-weighted images were used for the rats with implanted HCC in both study and control groups (N = 12, in each group). MR images were analyzed to evaluate the time-enhancement change (% increase of signal-to-noise ratio [SI/N]) in normal liver, renal cortex, renal medulla, and tumors. The liver-lesion contrast-to-noise ratios (CNR) were also evaluated in study and control groups. The rats were killed immediately after the last MR scan to undergo autopsy and histopathologic observation. The acute toxicity test (medial lethal dose, LD50) in mice was also done.
   Results: The liver enhancement in normal rats reached a plateau 5-50 minutes after injection of [Gd(Bz-TrDA)](2-), maintained for three hours, then gradually declined. Intensity of enhancement in liver, renal cortex, and medulla after injection of [Gd(Bz-TTDA)](2-) was significantly higher than with Gd-DTPA. The efficacy of tumor characterization with injection of [Gd(Bz-TFDA)](2-) was similar to that of Gd-DTPA at the early dynamic phase of the contrast study. However, the liver-lesion CNRs were significantly higher in the study group in the later phase, when tumor enhancement decreased and liver enhancement persisted. The dose of LD50 in acute toxicity test of [Gd(Bz-TFDA)](2-) in mice was 7.5 mmol/kg.
   Conclusion: The preliminary results in this animal study indicated that [Gd(Bz-TrDA)](2-) has the potential of becoming a reliable liver MR contrast agent.
C1 Kaohsiung Med Univ, Dept Med Imaging, Kaohsiung, Taiwan.
   Kaohsiung Med Univ, Fac Chem, Kaohsiung, Taiwan.
   Kaohsiung Med Univ, Fac Med Radiat Technol, Kaohsiung, Taiwan.
   Kaohsiung Med Univ, Dept Pathol, Kaohsiung, Taiwan.
C3 Kaohsiung Medical University; Kaohsiung Medical University; Kaohsiung
   Medical University; Kaohsiung Medical University
RP Jaw, TS (通讯作者)，Kaohsiung Med Univ, Dept Med Imaging, 100 Shih Chuan,1st Rd, Kaohsiung, Taiwan.
EM radiology@rad.kmu.edu.tw
RI Hsu, Jui-Sheng/D-5142-2009; Kuo, Yu-Ting/D-5021-2009; Li,
   Chun-Wei/D-4426-2009; Jao, Jo-Chi/C-9125-2009; Chen,
   Su-Hwei/C-4933-2009; Liu, Gin-Chung/D-5519-2009; Jaw,
   Twei-Shun/C-9123-2009
CR Caudana R, 1996, RADIOLOGY, V199, P513, DOI 10.1148/radiology.199.2.8668804
   Cheng TH, 2002, HELV CHIM ACTA, V85, P1033, DOI 10.1002/1522-2675(200204)85:4<1033::AID-HLCA1033>3.0.CO;2-N
   Clement O, 1999, J COMPUT ASSIST TOMO, V23, pS45, DOI 10.1097/00004728-199911001-00007
   CLEMENT O, 1992, INVEST RADIOL, V27, P612
   DEHAEN C, 1995, ACAD RADIOL, V2, P232, DOI 10.1016/S1076-6332(05)80171-0
   ELIZONDO G, 1990, RADIOLOGY, V174, P797, DOI 10.1148/radiology.174.3.2305063
   FAHLVIK AK, 1993, JMRI-J MAGN RESON IM, V3, P187, DOI 10.1002/jmri.1880030131
   Grazioli L, 2001, RADIOLOGY, V221, P731, DOI 10.1148/radiol.2213010139
   Hahn PF, 1998, RADIOL CLIN N AM, V36, P287, DOI 10.1016/S0033-8389(05)70022-1
   HAMM B, 1995, RADIOLOGY, V195, P785, DOI 10.1148/radiology.195.3.7754011
   Helmberger T, 2001, Magn Reson Imaging Clin N Am, V9, P745
   Manfredi R, 1999, JMRI-J MAGN RESON IM, V9, P704, DOI 10.1002/(SICI)1522-2586(199905)9:5<704::AID-JMRI13>3.0.CO;2-Z
   MARCHAL G, 1993, MAGN RESON IMAGING, V11, P665, DOI 10.1016/0730-725X(93)90008-2
   Morisetti A, 1999, J COMPUT ASSIST TOMO, V23, pS207, DOI 10.1097/00004728-199911001-00025
   NI YC, 1994, JMRI-J MAGN RESON IM, V4, P355, DOI 10.1002/jmri.1880040322
   NI YC, 1993, INVEST RADIOL, V28, P520, DOI 10.1097/00004424-199306000-00011
   NI YC, 1994, RADIOLOGY, V190, P753, DOI 10.1148/radiology.190.3.8115623
   Pascolo L, 1999, BIOCHEM BIOPH RES CO, V257, P746, DOI 10.1006/bbrc.1999.0454
   Petre C, 1996, MAGNET RESON MED, V35, P532, DOI 10.1002/mrm.1910350412
   REED L. J., 1938, AMER JOUR HYG, V27, P493
   Schima W, 1999, JMRI-J MAGN RESON IM, V10, P80, DOI 10.1002/(SICI)1522-2586(199907)10:1<80::AID-JMRI11>3.0.CO;2-S
   SCHUHMANNGIAMPIERI G, 1992, RADIOLOGY, V183, P59, DOI 10.1148/radiology.183.1.1549695
   SMITH DF, 1970, CANCER RES, V30, P2306
   Torres CG, 1997, ACTA RADIOL, V38, P631
   UGGERI F, 1995, INORG CHEM, V34, P633, DOI 10.1021/ic00107a017
   VanBeers BE, 1997, RADIOLOGY, V203, P297, DOI 10.1148/radiology.203.2.9114076
   VOGL TJ, 1992, AM J ROENTGENOL, V158, P887, DOI 10.2214/ajr.158.4.1546612
   Vogl TJ, 1996, RADIOLOGY, V200, P59, DOI 10.1148/radiology.200.1.8657946
   Wang YM, 1998, J CHEM SOC DALTON, P4113, DOI 10.1039/a805837g
   WEINMANN HJ, 1991, MAGNET RESON MED, V22, P233, DOI 10.1002/mrm.1910220214
   Yoshikawa K, 2003, J MAGN RESON IMAGING, V18, P204, DOI 10.1002/jmri.10349
NR 31
TC 5
Z9 5
U1 0
U2 3
PU WILEY
PI HOBOKEN
PA 111 RIVER ST, HOBOKEN 07030-5774, NJ USA
SN 1053-1807
EI 1522-2586
J9 J MAGN RESON IMAGING
JI J. Magn. Reson. Imaging
PD OCT
PY 2004
VL 20
IS 4
BP 632
EP 639
DI 10.1002/jmri.20151
PG 8
WC Radiology, Nuclear Medicine & Medical Imaging
WE Science Citation Index Expanded (SCI-EXPANDED); Conference Proceedings Citation Index - Science (CPCI-S)
SC Radiology, Nuclear Medicine & Medical Imaging
GA 858VA
UT WOS:000224219000011
PM 15390149
OA Bronze
DA 2023-08-27
ER

PT J
AU Mori, N
   Hirose, T
   Nakayama, T
   Ito, O
   Kanazawa, M
   Imai, Y
   Kohzuki, M
   Takahashi, K
   Totsune, K
AF Mori, Nobuyoshi
   Hirose, Takuo
   Nakayama, Takashi
   Ito, Osamu
   Kanazawa, Masayuki
   Imai, Yutaka
   Kohzuki, Masahiro
   Takahashi, Kazuhiro
   Totsune, Kazuhito
TI Increased expression of urotensin II-related peptide and its receptor in
   kidney with hypertension or renal failure
SO PEPTIDES
LA English
DT Article
DE Urotensin II; Urotensin II-related peptide; Kidney; Polymerase chain
   reaction; Immunohistochemistry; Vasoactive peptide
ID INCREASED GENE-EXPRESSION; ANTAGONIST PALOSURAN; ADRENAL-TUMORS; HUMAN
   HEART; RATS; IMMUNOREACTIVITY; ADRENOMEDULLIN; LOCALIZATION;
   VASOCONSTRICTOR; VASODILATOR
AB Urotensin II-related peptide (URP) is a novel vasoactive peptide that shares urotensin If receptor (UT) with urotensin II. In order to clarify possible changes of URP expression in hypertension and chronic renal failure (CRF), the expressions of URP and UT were studied by quantitative RT-PCR and immunohistochemistry in kidneys obtained from spontaneous hypertensive rats (SHR), Wistar-Kyoto rats (WKY), and WKY with CRF due to 5/6 nephrectomy. Expression levels of URP mRNA and UT mRNA were significantly higher in the kidneys obtained from SHR compared with age-matched WKY (at 5-16 and 16 weeks old, respectively). A dissection study of the kidney into three portions (inner medulla, outer medulla and cortex) showed that the expression levels of URP mRNA and UT mRNA were highest in the inner medulla and the outer medulla, respectively, in both SHR and WKY. The expression levels of URP and UT mRNAs were greatly elevated in the remnant kidneys of CRF rats at day 56 after nephrectomy, compared with sham-operated rats (about 6.5- and 11.9-fold, respectively). Immunohistochemistry showed that URP immunostaining was found mainly in the renal tubules, vascular smooth muscle cells and vascular endothelial cells. UT immunoreactivity was localized in the renal tubules and vascular endothelial cells. These findings suggest that the expressions of URP and UT mRNAs in the kidney are enhanced in hypertension and CRF, and that URP and its receptor have important pathophysiological roles in these diseases. (C) 2008 Elsevier Inc. All rights reserved.
C1 [Takahashi, Kazuhiro] Tohoku Univ, Grad Sch Med, Dept Endocrinol & Appl Med Sci, Aoba Ku, Sendai, Miyagi 9808575, Japan.
   [Mori, Nobuyoshi; Ito, Osamu; Kanazawa, Masayuki; Kohzuki, Masahiro] Tohoku Univ, Grad Sch Med, Dept Internal Med & Rehabil Sci, Sendai, Miyagi 9808574, Japan.
   [Hirose, Takuo; Imai, Yutaka; Totsune, Kazuhito] Tohoku Univ, Grad Sch Pharmaceut Sci & Med, Dept Clin Pharmacol & Therapeut, Sendai, Miyagi 9808578, Japan.
   [Nakayama, Takashi] Tohoku Univ, Grad Sch Pharmaceut Sci & Med, Dept Planning Drug Dev & Clin Evaluat, Sendai, Miyagi 9808575, Japan.
   [Imai, Yutaka; Takahashi, Kazuhiro; Totsune, Kazuhito] Tohoku Univ, COE Program Comprehens Res & Educ Ctr Planning Dr, Sendai, Miyagi 9808578, Japan.
C3 Tohoku University; Tohoku University; Tohoku University; Tohoku
   University; Tohoku University
RP Takahashi, K (通讯作者)，Tohoku Univ, Grad Sch Med, Dept Endocrinol & Appl Med Sci, Aoba Ku, 2-1 Seiryo Machi, Sendai, Miyagi 9808575, Japan.
EM ktaka-md@mail.tains.tohoku.ac.jp
RI Hirose, Takuo/B-3793-2010; Takahashi, Kazuhiro/A-4887-2010
OI Takahashi, Kazuhiro/0000-0001-8943-1875; Hirose,
   Takuo/0000-0002-8761-3779; Ito, Osamu/0000-0001-7583-5270
FU Ministry of Education, Science, Sports and Culture of Japan; Renal
   Anemia Research
FX The authors are grateful to Ms. Kumi Kikuchi for her technical
   assistance and to Biomedical Research Core of Tohoku University Graduate
   School of Medicine for the usage of their machine. This study has been
   supported in part by Grants-in-aid for Scientific Research from the
   Ministry of Education, Science, Sports and Culture of Japan, and by a
   Research Grant from the Renal Anemia Research.
CR Ames RS, 1999, NATURE, V401, P282, DOI 10.1038/45809
   Ashton N, 2006, KIDNEY INT, V70, P624, DOI 10.1038/sj.ki.5001621
   Bern H.A., 1985, Recent Progress in Hormone Research, V41, P533
   Bottrill FE, 2000, BRIT J PHARMACOL, V130, P1865, DOI 10.1038/sj.bjp.0703513
   Chatenet D, 2004, PEPTIDES, V25, P1819, DOI 10.1016/j.peptides.2004.04.019
   Cheung BMY, 2004, J HYPERTENS, V22, P1341, DOI 10.1097/01.hjh.0000125452.28861.f1
   Clozel M, 2006, J PHARMACOL EXP THER, V316, P1115, DOI 10.1124/jpet.105.094821
   Coulouarn Y, 1998, P NATL ACAD SCI USA, V95, P15803, DOI 10.1073/pnas.95.26.15803
   Gruson D, 2006, PEPTIDES, V27, P1527, DOI 10.1016/j.peptides.2005.11.019
   Ishizuka T, 2003, HYPERTENS RES, V26, P929, DOI 10.1291/hypres.26.929
   Kanazawa M, 2006, AM J HYPERTENS, V19, P80, DOI 10.1016/j.amjhyper.2005.07.009
   Langham RG, 2004, AM J KIDNEY DIS, V44, P826, DOI 10.1053/j.ajkd.2004.07.021
   Maguire JJ, 2000, BRIT J PHARMACOL, V131, P441, DOI 10.1038/sj.bjp.0703601
   Matsushita M, 2001, J HYPERTENS, V19, P2185, DOI 10.1097/00004872-200112000-00011
   Morimoto R, 2008, PEPTIDES, V29, P873, DOI 10.1016/j.peptides.2007.06.025
   Nakayama T, 2008, PEPTIDES, V29, P801, DOI 10.1016/j.peptides.2007.12.018
   Ovcharenko E, 2006, NEPHROL DIAL TRANSPL, V21, P1205, DOI 10.1093/ndt/gfk049
   PEARSON D, 1980, P NATL ACAD SCI-BIOL, V77, P5021, DOI 10.1073/pnas.77.8.5021
   Prosser HCG, 2006, PEPTIDES, V27, P3261, DOI 10.1016/j.peptides.2006.09.012
   Richards AM, 2002, LANCET, V360, P545
   Russell FD, 2001, BRIT J PHARMACOL, V132, P5, DOI 10.1038/sj.bjp.0703811
   Satoh F, 1996, NEUROSCI LETT, V203, P207, DOI 10.1016/0304-3940(95)12294-X
   Shenouda A, 2002, J HISTOCHEM CYTOCHEM, V50, P885, DOI 10.1177/002215540205000702
   Sidharta PN, 2006, CLIN PHARMACOL THER, V80, P246, DOI 10.1016/j.clpt.2006.05.013
   Song W, 2006, KIDNEY INT, V69, P1360, DOI 10.1038/sj.ki.5000290
   Stirrat A, 2001, AM J PHYSIOL-HEART C, V280, pH925, DOI 10.1152/ajpheart.2001.280.2.H925
   Sugo T, 2003, BIOCHEM BIOPH RES CO, V310, P860, DOI 10.1016/j.bbrc.2003.09.102
   Sugo T, 2008, PEPTIDES, V29, P809, DOI 10.1016/j.peptides.2007.06.005
   Takahashi K, 2004, J CLIN ENDOCR METAB, V89, P1897, DOI 10.1210/jc.2003-031663
   Takahashi K, 2004, ENDOCR J, V51, P1, DOI 10.1507/endocrj.51.1
   Takahashi K, 2003, PEPTIDES, V24, P301, DOI 10.1016/S0196-9781(03)00039-1
   Takahashi K, 2001, PEPTIDES, V22, P1175, DOI 10.1016/S0196-9781(01)00441-7
   Takahashi K, 2006, HANDBOOK OF BIOLOGICALLY ACTIVE PEPTIDES, P1515, DOI 10.1016/B978-012369442-3/50214-2
   Tostivint H, 2006, P NATL ACAD SCI USA, V103, P2237, DOI 10.1073/pnas.0510700103
   Totsune K, 1998, J AM SOC NEPHROL, V9, P1613
   Totsune K, 2003, CLIN SCI, V104, P1, DOI 10.1042/CS20020271
   Totsune K, 2001, PEPTIDES, V22, P1933, DOI 10.1016/S0196-9781(01)00526-5
   Totsune K, 2000, CLIN SCI, V99, P541, DOI 10.1042/CS20000108
   Totsune K, 2004, PEPTIDES, V25, P1809, DOI 10.1016/j.peptides.2004.06.024
   Totsune K, 2001, LANCET, V358, P810, DOI 10.1016/S0140-6736(01)06002-0
   Tzanidis A, 2003, CIRC RES, V93, P246, DOI 10.1161/01.RES.0000084382.64418.BC
   Watanabe T, 2001, CIRCULATION, V104, P16, DOI 10.1161/hc2601.092848
   Zoccali C, 2006, KIDNEY INT, V69, P1253, DOI 10.1038/sj.ki.5000114
NR 43
TC 26
Z9 26
U1 0
U2 3
PU ELSEVIER SCIENCE INC
PI NEW YORK
PA STE 800, 230 PARK AVE, NEW YORK, NY 10169 USA
SN 0196-9781
EI 1873-5169
J9 PEPTIDES
JI Peptides
PD FEB
PY 2009
VL 30
IS 2
BP 400
EP 408
DI 10.1016/j.peptides.2008.09.021
PG 9
WC Biochemistry & Molecular Biology; Endocrinology & Metabolism;
   Pharmacology & Pharmacy
WE Science Citation Index Expanded (SCI-EXPANDED)
SC Biochemistry & Molecular Biology; Endocrinology & Metabolism;
   Pharmacology & Pharmacy
GA 408PS
UT WOS:000263447700026
PM 18955095
DA 2023-08-27
ER

PT J
AU SAMII, M
AF SAMII, M
TI HEARING PRESERVATION IN BILATERAL ACOUSTIC NEURINOMAS
SO BRITISH JOURNAL OF NEUROSURGERY
LA English
DT Review
DE ACOUSTIC NEUROMA; COCHLEAR NERVE; FACIAL NERVE; HEARING;
   NEUROFIBROMATOSIS 2
ID BRAIN-STEM IMPLANT; ISSUES
AB Bilateral acoustic neurinomas are found in almost all patients with neurofibromatosis 2 (NF2). With better knowledge of the disease and development of diagnostic procedures, an increasing number of patients have been detected at an early stage of the disease. Preservation of hearing in these cases has become more feasible. Between 1979 and 1992, 110 acoustic neurinomas in 74 NF2 patients have been resected in this department. All tumours but 11 were completely removed. In 11 cases deliberate subtotal tumour removal was performed: bilaterally in one deaf patient for brainstem decompression, and unilaterally in nine patients with the aim of hearing preservation. In seven of these nine cases hearing was preserved. The total rate of hearing preservation was 36%. Considering only those patients with good preoperative hearing and small tumours, the rate of hearing preservation was 58%. Facial nerve preservation was 92%. Nerve reconstructions were performed in cases of facial nerve damage, with good results in most of the cases. The importance of early detection of the disease and early removal of tumours is stressed. Surgical decision making based on the author's personal experience in dealing with these cases is discussed, and some cases are illustrated.
C1 DEPT NEUROSURG,HANNOVER,GERMANY.
CR BRACKMANN DE, 1993, OTOLARYNG HEAD NECK, V108, P624, DOI 10.1177/019459989310800602
   HOUSE JW, 1985, OTOLARYNG HEAD NECK, V93, P146, DOI 10.1177/019459988509300202
   KAMERER DB, 1988, ANN OTO RHINOL LARYN, V97, P631, DOI 10.1177/000348948809700610
   LINSKEY ME, 1992, NEUROSURGERY, V31, P829, DOI 10.1227/00006123-199211000-00002
   SAMII M, 1991, NEUROSURGERY, V28, P189
   SAMII M, 1989, SURGERY SKULL BASE I, P360
   SAMII M, 1985, MICROSURGERY, P366
   SHANNON RV, 1993, OTOLARYNG HEAD NECK, V108, P634, DOI 10.1177/019459989310800603
   SHAO KN, 1993, NEUROSURGERY, V32, P32, DOI 10.1227/00006123-199301000-00005
   TATAGIBA M, 1992, J NEUROSURG, V77, P677, DOI 10.3171/jns.1992.77.5.0677
   TATAGIBA M, 1994, ACTA NEUROCHIR, V126, P72, DOI 10.1007/BF01476413
   TATAGIBA M, 1994, NEUROSURG REV, V17, P43, DOI 10.1007/BF00309986
   TATAGIBA M, 1993, 10TH INT C NEUR SURG, P211
   VONRECKLINGHAUS.F, 1982, MULTIPLEN FIBROME HA
   Wishart J H, 1822, Edinb Med Surg J, V18, P393
   1988, NEUROFIBROMTOSIS ARC, V45, P575
NR 16
TC 15
Z9 16
U1 0
U2 0
PU CARFAX PUBL CO
PI ABINGDON
PA PO BOX 25, ABINGDON, OXON, ENGLAND OX14 3UE
SN 0268-8697
J9 BRIT J NEUROSURG
JI Br. J. Neurosurg.
PY 1995
VL 9
IS 3
BP 413
EP 424
DI 10.1080/02688699550041412
PG 12
WC Clinical Neurology; Surgery
WE Science Citation Index Expanded (SCI-EXPANDED)
SC Neurosciences & Neurology; Surgery
GA RE983
UT WOS:A1995RE98300014
PM 7546362
DA 2023-08-27
ER

PT J
AU Pispa, J
   Mikkola, ML
   Mustonen, T
   Thesleff, I
AF Pispa, J
   Mikkola, ML
   Mustonen, T
   Thesleff, I
TI Ectodysplasin, Edar and TNFRSF19 are expressed in complementary and
   overlapping patterns during mouse embryogenesis
SO GENE EXPRESSION PATTERNS
LA English
DT Article
DE tumor necrosis factor; ectodysplasin; Edar; tabby; downless; TNFRSF19;
   TROY; TAJ; tooth; brain; forebrain; thalamus; midbrain; lateral
   ventricle; Rathke's pouch; lacrimal gland; mammary gland; salivary
   gland; vibrissa; palate; limb bud
ID ANHIDROTIC ECTODERMAL DYSPLASIA; GENE; MEMBER; TABBY; MUTATIONS;
   HOMOLOG; PROTEIN; ENCODES; FAMILY
AB Ectodysplasin (Eda), a member of the tumor necrosis factor (TNF) superfamily, and its receptor Edar are necessary components of ectodermal organ development. Analysis of their expression patterns and mutant phenotypes has shown that during mouse hair and tooth development they may be involved in signalling between separate epithelial compartments. Here we have analysed ectodysplasin and Edar expression in other embryonic mouse tissues, and show that Edar mRNA is confined to the epithelium. Ectodysplasin and Edar are expressed in separate epithelial compartments in the developing brain and the lacrimal gland. In the salivary gland ectodysplasin is expressed in the mesenchyme and Edar in the epithelium. This is the first indication of ectodysplasin-Edar signalling between the epithelium and the mesenchyme. We also studied the expression pattern of a related TNF receptor, TNFRSF19, and show that it is expressed in an overlapping domain with Edar in the tooth, mammary gland, whiskers, and limb bud suggesting a potentially redundant role. (C) 2003 Elsevier B.V. All rights reserved.
C1 Univ Helsinki, Inst Biotechnol, Dev Biol Programme, Viikki Bioctr, Helsinki 00014, Finland.
C3 University of Helsinki
RP Pispa, J (通讯作者)，Univ Helsinki, Inst Biotechnol, Dev Biol Programme, Viikki Bioctr, Valimotie 7, Helsinki 00014, Finland.
EM jpispa@operoni.helsinki.fi; irma.thesleff@helsinki.fi
OI Mustonen, Tuija/0000-0002-2429-5064
CR Barsh G, 1999, NAT GENET, V22, P315, DOI 10.1038/11876
   Bayes M, 1998, HUM MOL GENET, V7, P1661, DOI 10.1093/hmg/7.11.1661
   BLECHER SR, 1983, ANAT RECORD, V207, P25, DOI 10.1002/ar.1092070104
   Chen YW, 2001, P NATL ACAD SCI USA, V98, P7218, DOI 10.1073/pnas.131076098
   Clement Y, 1996, EXP BRAIN RES, V110, P28
   DUN R. B., 1959, AUSTRALIAN JOUR BIOL SCI, V12, P312
   Eby MT, 2000, J BIOL CHEM, V275, P15336, DOI 10.1074/jbc.275.20.15336
   Elomaa O, 2001, HUM MOL GENET, V10, P953, DOI 10.1093/hmg/10.9.953
   Ferguson BM, 1997, HUM MOL GENET, V6, P1589, DOI 10.1093/hmg/6.9.1589
   GRUNEBERG H, 1971, J EMBRYOL EXP MORPH, V25, P1
   Hu SM, 1999, GENOMICS, V62, P103, DOI 10.1006/geno.1999.5979
   Kere J, 2002, TRENDS MOL MED, V8, P197, DOI 10.1016/S1471-4914(02)02342-0
   Kettunen P, 1998, DEV DYNAM, V211, P256, DOI 10.1002/(SICI)1097-0177(199803)211:3<256::AID-AJA7>3.0.CO;2-G
   Kojima T, 2000, J BIOL CHEM, V275, P20742, DOI 10.1074/jbc.M002691200
   Laurikkala J, 2002, DEVELOPMENT, V129, P2541
   Laurikkala J, 2001, DEV BIOL, V229, P443, DOI 10.1006/dbio.2000.9955
   *MCKUS NATH I GEN, 2000, OMIM ONL MEND INH MA
   Mikkola ML, 1999, MECH DEVELOP, V88, P133, DOI 10.1016/S0925-4773(99)00180-X
   Montonen O, 1998, J HISTOCHEM CYTOCHEM, V46, P281, DOI 10.1177/002215549804600301
   Schneider P, 2001, J BIOL CHEM, V276, P18819, DOI 10.1074/jbc.M101280200
   Srivastava AK, 1997, P NATL ACAD SCI USA, V94, P13069, DOI 10.1073/pnas.94.24.13069
   THESLEFF I, 2002, SCI STKE, V131, pPE22
   Tucker AS, 2000, DEVELOPMENT, V127, P4691
   WILKINSON DG, 1990, POSTIMPLANTATION MAM, P155
   Yan MH, 2000, SCIENCE, V290, P523, DOI 10.1126/science.290.5491.523
NR 25
TC 67
Z9 68
U1 0
U2 2
PU ELSEVIER
PI AMSTERDAM
PA RADARWEG 29, 1043 NX AMSTERDAM, NETHERLANDS
SN 1567-133X
EI 1872-7298
J9 GENE EXPR PATTERNS
JI Gene Expr. Patterns
PD OCT
PY 2003
VL 3
IS 5
BP 675
EP 679
DI 10.1016/S1567-133X(03)00092-9
PG 5
WC Developmental Biology; Genetics & Heredity
WE Science Citation Index Expanded (SCI-EXPANDED)
SC Developmental Biology; Genetics & Heredity
GA 726DD
UT WOS:000185582300019
PM 12972005
DA 2023-08-27
ER

PT J
AU Niu, DF
   Bai, YH
   Yao, Q
   Zhou, LX
   Huang, XZ
   Zhao, C
AF Niu, Dongfeng
   Bai, Yanhua
   Yao, Qian
   Zhou, Lixin
   Huang, Xiaozheng
   Zhao, Chen
TI AQP2 as a diagnostic immunohistochemical marker for pheochromocytoma
   and/or paraganglioma
SO GLAND SURGERY
LA English
DT Article
DE Aquaporin2 (AQP2); immunohistochemistry; pheochromocytoma (PCC);
   paraganglioma
ID NERVOUS-SYSTEM; WATER CHANNELS; AQUAPORIN 3; EXPRESSION; CARCINOMA;
   GROWTH; CANCER
AB Background: Aquaporin2 (AQP2) is water channel protein that is widely distributed among mammalian tissues and plays a major role in water homeostasis. However, little is known about the expression and significance of AQP2 in human adrenal tumors. Thus, we performed an immunohistochemical investigation of AQP2 in normal and neoplastic adrenal tissues.
   Methods: AQP2 protein expression was investigated in 190 adrenal tumor patients using immunohistochemistry. Correlation between protein expression and clinicopathological features was statistically analyzed.
   Results: We demonstrated immunopositivity for AQP2 in all adrenal medulla-originating tumors, including 96 pheochromocytomas (PCC), 7 metastatic pheochromocytomas (MPCC), and 10 neuroblastic tumors (NT) and 13 extra-adrenal paragangliomas (EAPGL). Whereas, APQ2 was absent from the 52 adrenal cortical adenomas and 2 adrenal cortical carcinomas examined. The 10 metastatic carcinomas examined in adrenal tissue were also negative for AQP2. In 82 (85%) of the 96 samples from patients with PCC, we studied the relationship between clinicopathologic factors and AQP2 expression and our findings suggested that the tumors that exhibited diffuse expression pattern of AQP2 were larger in diameter than those exhibiting focal (P=0.007) or mediate expression pattern (P=0.001).
   Conclusions: AQP2 protein is significantly expressed in normal adrenal medullary tissues and medullary tumors (including PCC, MPCC and NT) as well as EAPGL. AQP2 expression may indicate the origin of normal adrenal tissues, and its expression in cancer tissue may reflect the maintenance of water metabolism via AQP2 during tumorigenesis. AQP2 may serve as a valuable marker for the differential diagnosis of adrenal tumors.
C1 [Niu, Dongfeng; Bai, Yanhua; Yao, Qian; Zhou, Lixin; Huang, Xiaozheng; Zhao, Chen] Peking Univ Canc Hosp & Inst, Dept Pathol, Key Lab Carcinogenesis & Translat Res, Minist Educ, Beijing 100142, Peoples R China.
C3 Peking University
RP Niu, DF (通讯作者)，Peking Univ Canc Hosp & Inst, 52 Fucheng Rd, Beijing 100142, Peoples R China.
EM Dongfengniu@foxmail.com
RI Bai, 白艳花/GQH-0103-2022
OI Niu, Dongfeng/0000-0003-0389-6239
FU National Natural Science Foundation of China [81301879, 81202114]
FX This study was supported by grants from the National Natural Science
   Foundation of China (No. 81301879 and 81202114).
CR Agre P, 2003, FEBS LETT, V555, P72, DOI 10.1016/S0014-5793(03)01083-4
   Dos Santos IF, 2019, AM J PHYSIOL-RENAL, V316, pF743, DOI 10.1152/ajprenal.00142.2018
   Favier J, 2015, NAT REV ENDOCRINOL, V11, P101, DOI 10.1038/nrendo.2014.188
   Ishimoto S, 2012, INT J ONCOL, V41, P67, DOI [10.3892/ijo.2011.1445, 10.3892/ijo.2012.1445]
   Kafe H, 2004, VIRCHOWS ARCH, V445, P637, DOI 10.1007/s00428-004-1124-z
   Karasek D, 2010, CURR HYPERTENS REP, V12, P456, DOI 10.1007/s11906-010-0151-1
   Kortenoeven MLA, 2014, BBA-GEN SUBJECTS, V1840, P1533, DOI 10.1016/j.bbagen.2013.12.002
   Kusayama M, 2011, CANCER SCI, V102, P1128, DOI 10.1111/j.1349-7006.2011.01927.x
   Lloyd RV, 2017, WHO CLASSIFICATION T
   Ma TH, 2012, MOL ASPECTS MED, V33, P605, DOI 10.1016/j.mam.2012.03.002
   Marples D, 1998, AM J PHYSIOL-RENAL, V275, pF400, DOI 10.1152/ajprenal.1998.275.3.F400
   Mobasheri A, 2005, J MOL HISTOL, V36, P1, DOI 10.1007/s10735-004-2633-4
   Moosavi MS, 2019, PATHOL ONCOL RES
   Nico B, 2010, CANCER LETT, V294, P135, DOI 10.1016/j.canlet.2010.02.005
   Niu DF, 2012, HISTOPATHOLOGY, V61, P543, DOI 10.1111/j.1365-2559.2011.04165.x
   Niu DF, 2012, PLOS ONE, V7, DOI 10.1371/journal.pone.0040770
   Ranieri Marianna, 2019, F1000Res, V8, DOI 10.12688/f1000research.16654.1
   Rubenwolf P, 2015, WORLD J UROL, V33, P1959, DOI 10.1007/s00345-015-1574-8
   SASAKI S, 1994, J CLIN INVEST, V93, P1250, DOI 10.1172/JCI117079
   Sawada T, 2007, BRAIN TUMOR PATHOL, V24, P81, DOI 10.1007/s10014-007-0216-2
   Shi ZH, 2012, J SURG ONCOL, V106, P267, DOI 10.1002/jso.22155
   Tajika Y, 2004, ENDOCRINOLOGY, V145, P4375, DOI 10.1210/en.2004-0073
   Wan S, 2018, CELL DEATH DISCOV, V4, DOI 10.1038/s41420-018-0113-y
   Wilke C, 2005, KIDNEY INT, V67, P201, DOI 10.1111/j.1523-1755.2005.00071.x
   Yan CX, 2012, ARCH GYNECOL OBSTET, V285, P459, DOI 10.1007/s00404-011-1942-6
   Zou LB, 2011, J CLIN ENDOCR METAB, V96, pE1399, DOI 10.1210/jc.2011-0426
NR 26
TC 6
Z9 6
U1 0
U2 7
PU AME PUBLISHING COMPANY
PI SHATIN
PA FLAT-RM C 16F, KINGS WING PLAZA 1, NO 3 KWAN ST, SHATIN, HONG KONG
   00000, PEOPLES R CHINA
SN 2227-684X
EI 2227-8575
J9 GLAND SURG
JI Gland Surg.
PD APR
PY 2020
VL 9
IS 2
BP 200
EP 208
DI 10.21037/gs.2020.01.19
PG 9
WC Surgery
WE Science Citation Index Expanded (SCI-EXPANDED)
SC Surgery
GA LJ4JW
UT WOS:000530133600006
PM 32420243
OA gold, Green Published
DA 2023-08-27
ER

PT J
AU Simkin, PM
   Yang, N
   Tsui, A
   Kalnins, RM
   Fitt, G
   Gaillard, F
AF Simkin, Paul M.
   Yang, Natalie
   Tsui, Alpha
   Kalnins, Renate M.
   Fitt, Greg
   Gaillard, Frank
TI Magnetic resonance imaging features of gemistocytic astrocytoma
SO Journal of Medical Imaging and Radiation Oncology
LA English
DT Article
DE astrocytoma; brain neoplasms; gemistocytic astrocytoma; magnetic
   resonance imaging; radiology
ID LOW-GRADE; PROGNOSTIC-FACTORS; CEREBRAL GLIOMAS; SURVIVAL;
   CLASSIFICATION; PROGRESSION; TUMORS
AB Introduction: Gemistocytic astrocytoma is the second most common subtype of World Health Organization grade 2 astrocytoma, but has a worse prognosis than other grade 2 lesions. We aim to describe the MR imaging features of histopathologically proven gemistocytic tumours.
   Methods: Ethics approval was obtained from both institutions. Patient consent was not required for this retrospective study. We reviewed MR imaging findings of 16 consecutive cases of histopathologically proven gemistocytic astrocytoma and anaplastic astrocytoma with gemistocytic features.
   Results: Average patient age was 48 years, with a 3: 1 male to female ratio. Based on our series, the typical appearance of a gemistocytic astrocytoma is a large, heterogeneous mass most commonly supratentorial and lobar. Regions of cyst formation, partial signal suppression on FLAIR images and contrast enhancement are all common features. Additionally, contrary to previous literature that describes gemistocytic astrocytoma as a purely supratentorial lesion, we present two cases of gemistocytic astrocytoma involving the brainstem.
   Conclusions: The possibility of gemistocytic astrocytoma should be considered in patients presenting with large heterogeneous tumours that have regions of cyst formation, partial FLAIR suppression and contrast enhancement. This may be especially useful in reconciling a lesion with high-grade MR imaging features with low-grade histopathology. An infratentorial location does not preclude the diagnosis of gemistocytic astrocytoma.
C1 [Simkin, Paul M.; Gaillard, Frank] Royal Melbourne Hosp, Dept Radiol, Melbourne, Vic, Australia.
   [Yang, Natalie; Fitt, Greg] Austin Hosp, Dept Radiol, Melbourne, Vic, Australia.
   [Tsui, Alpha] Royal Melbourne Hosp, Dept Anat Pathol, Melbourne, Vic, Australia.
   [Kalnins, Renate M.] Austin Hosp, Dept Anat Pathol, Melbourne, Vic, Australia.
C3 Royal Melbourne Hospital; Florey Institute of Neuroscience & Mental
   Health; Royal Melbourne Hospital; Austin Research Institute; Florey
   Institute of Neuroscience & Mental Health
RP Simkin, PM (通讯作者)，Royal Melbourne Hosp, Dept Radiol, Level 1,300 Grattan St, Parkville, Vic 3050, Australia.
EM pmsimkin@gmail.com
OI Gaillard, Frank/0000-0002-2382-872X; Simkin, Paul/0000-0003-1556-9809
CR ABE K, 1990, NEURORADIOLOGY, V32, P166, DOI 10.1007/BF00588571
   Babu R, 2013, J NEUROSURG, V119, P434, DOI 10.3171/2013.4.JNS122329
   CHAMBERLAIN MC, 1988, NEUROLOGY, V38, P1371, DOI 10.1212/WNL.38.9.1371
   Cohen-Gadol AA, 2004, NEUROSURG REV, V27, P281, DOI 10.1007/s10143-004-0346-5
   DEAN BL, 1990, RADIOLOGY, V174, P411, DOI 10.1148/radiology.174.2.2153310
   Jung TY, 2011, CLIN NEUROL NEUROSUR, V113, P752, DOI 10.1016/j.clineuro.2011.08.002
   Kim JH, 2006, AM J NEURORADIOL, V27, P1412
   Kros JM, 2000, J NEUROPATH EXP NEUR, V59, P679, DOI 10.1093/jnen/59.8.679
   KROUWER HGJ, 1991, J NEUROSURG, V74, P399, DOI 10.3171/jns.1991.74.3.0399
   Lasocki A, 2015, AM J NEURORADIOL, V36, P77, DOI 10.3174/ajnr.A4077
   Lind-Landstrom T, 2012, APMIS, V120, P640, DOI 10.1111/j.1600-0463.2012.02881.x
   Martins DC, 2006, J NEURO-ONCOL, V80, P49, DOI 10.1007/s11060-006-9149-6
   Okamoto Y, 2004, ACTA NEUROPATHOL, V108, P49, DOI 10.1007/s00401-004-0861-z
   Parmar HA, 2007, J COMPUT ASSIST TOMO, V31, P348, DOI 10.1097/01.rct.0000243453.33610.9d
   Peraud A, 1998, ACTA NEUROCHIR, V140, P1213, DOI 10.1007/s007010050241
   Piepmeier J, 1996, NEUROSURGERY, V38, P872, DOI 10.1097/00006123-199605000-00002
   Pierallini A, 1997, EUR RADIOL, V7, P395, DOI 10.1007/s003300050173
   Russell DS, 1989, PATHOLOGY TUMOURS NE
   Scerrati M, 1996, J NEUROL NEUROSUR PS, V61, P291, DOI 10.1136/jnnp.61.3.291
   Tay KL, 2011, NEURORADIOLOGY, V53, P405, DOI 10.1007/s00234-010-0741-2
   TERVONEN O, 1992, NEURORADIOLOGY, V34, P173, DOI 10.1007/BF00596330
   Tihan T, 2006, J NEURO-ONCOL, V76, P175, DOI 10.1007/s11060-005-4897-2
   Watanabe K, 1997, LAB INVEST, V76, P277
   WATANABE M, 1992, NEURORADIOLOGY, V34, P463, DOI 10.1007/BF00598951
   Yang HJ, 2003, ACTA NEUROCHIR, V145, P1097, DOI 10.1007/s00701-003-0149-4
NR 25
TC 3
Z9 4
U1 0
U2 3
PU WILEY-BLACKWELL
PI HOBOKEN
PA 111 RIVER ST, HOBOKEN 07030-5774, NJ USA
SN 1754-9477
EI 1754-9485
J9 J MED IMAG RADIAT ON
JI J. Med. Imag. Radiat. Oncol.
PD DEC
PY 2016
VL 60
IS 6
BP 733
EP 740
DI 10.1111/1754-9485.12550
PG 8
WC Radiology, Nuclear Medicine & Medical Imaging
WE Science Citation Index Expanded (SCI-EXPANDED)
SC Radiology, Nuclear Medicine & Medical Imaging
GA EJ0AM
UT WOS:000392870800005
PM 27766769
OA Green Published
DA 2023-08-27
ER

PT J
AU Kim, YO
   Li, C
   Sun, BK
   Kim, JS
   Lim, SW
   Choi, BS
   Kim, YS
   Kim, J
   Bang, BK
   Yang, CW
AF Kim, YO
   Li, C
   Sun, BK
   Kim, JS
   Lim, SW
   Choi, BS
   Kim, YS
   Kim, J
   Bang, BK
   Yang, CW
TI Preconditioning with 1,25-dihydroxyvitamin D-3 protects against
   subsequent ischemia-reperfusion injury in the rat kidney
SO NEPHRON EXPERIMENTAL NEPHROLOGY
LA English
DT Article
DE 1,25-dihydroxyvitamin D-3; preconditioning, ischemia-reperfusion injury;
   heat shock protein 70; stress kinase
ID TUMOR-NECROSIS-FACTOR; ISCHEMIA/REPERFUSION INJURY; KINASE ACTIVATION;
   CYCLOSPORINE-A; MAP KINASES; HEAT-SHOCK; CELLS; EXPRESSION;
   HEAT-SHOCK-PROTEIN-70; TOLERANCE
AB Background/Aim: Induction of heat shock protein 70 (HSP70) is important in the tolerance of subsequent ischemia-reperfusion (I/R) injury. The aim of this study was to evaluate the effect of HSP70 induction by 1,25-dihydroxyvitamin D-3 (VD3) on subsequent I/R injury in rats. Methods: HSP70 was induced in Sprague-Dawley rats by VD3 treatment for 7 days, and the effect of VD3 pretreatment on subsequent I/R injury was evaluated in terms of renal function, tubular necrosis score, tumor necrosis factor alpha mRNA expression, mitogen-activated protein kinase expression, and proliferating cell nuclear antigen expression. Results: VD3 treatment increased HSP70 expression which was localized to renal tubular cells in the outer medulla. Pretreatment with VD3 before I/R injury resulted in ( 1) decreased blood urea nitrogen and serum creatinine levels; ( 2) decreased tubular cell necrosis; ( 3) increased tubular cell proliferation as determined by proliferating cell nuclear antigen expression; ( 4) decreased tumor necrosis factor alpha mRNA expression, and ( 5) increased extracellular signal regulated protein kinase and decreased c-Jun N-terminal kinase expression. Conclusion: Our study demonstrates that VD3 is a nontoxic inducer of HSP70 and exerts a protective effect against subsequent I/R injury. Copyright (C) 2005 S. Karger AG, Basel.
C1 Catholic Univ Korea, Coll Med, Dept Internal Med, Seoul, South Korea.
   Catholic Univ Korea, Coll Med, Dept Anat, Seoul, South Korea.
   Yan Bian Univ, Coll Med, Affiliated Hosp, Nephrol & Dialysis Unit, Jilin, Peoples R China.
C3 Catholic University of Korea; Catholic University of Korea; Yanbian
   University
RP Yang, CW (通讯作者)，Catholic Univ Korea, Kangnam St Marys Hosp, Dept Internal Med, 505 Banpo Dong, Seoul 137040, South Korea.
EM yangch@catholic.ac.kr
CR Adams JS, 2004, J STEROID BIOCHEM, V89-90, P461, DOI 10.1016/j.jsbmb.2004.03.016
   [Anonymous], 1990, COLD SPRING HARB SYM
   Blondeau N, 2002, NEUROSCIENCE, V109, P231, DOI 10.1016/S0306-4522(01)00473-0
   Budd SL, 1998, PHARMACOL THERAPEUT, V80, P203, DOI 10.1016/S0163-7258(98)00029-1
   Di Mari JF, 1999, AM J PHYSIOL-RENAL, V277, pF195, DOI 10.1152/ajprenal.1999.277.2.F195
   DINARELLO CA, 1986, CANCER RES, V46, P6236
   Donnahoo KK, 1999, J UROLOGY, V162, P196, DOI 10.1097/00005392-199907000-00068
   Guo YL, 1998, J BIOL CHEM, V273, P4027, DOI 10.1074/jbc.273.7.4027
   Hayashi Y, 2002, CIRCULATION, V106, P2601, DOI 10.1161/01.CIR.0000035651.72240.07
   HENDRICK JP, 1993, ANNU REV BIOCHEM, V62, P349, DOI 10.1146/annurev.bi.62.070193.002025
   Hirata M, 2002, NEPHROL DIAL TRANSPL, V17, P2132, DOI 10.1093/ndt/17.12.2132
   Kim J, 1999, J AM SOC NEPHROL, V10, P1
   Kuhlmann A, 2004, AM J PHYSIOL-RENAL, V286, pF526, DOI 10.1152/ajprenal.00316.2003
   KUMAR R, 1991, KIDNEY INT, V40, P517
   Mehta A, 2002, MOL CELL BIOCHEM, V240, P19, DOI 10.1023/A:1020675721351
   MELDRUM DR, 1993, ARCH SURG-CHICAGO, V128, P1208
   MESTRIL R, 1994, J CLIN INVEST, V93, P759, DOI 10.1172/JCI117030
   Panichi V, 2001, KIDNEY INT, V60, P87, DOI 10.1046/j.1523-1755.2001.00775.x
   Park KM, 2001, J BIOL CHEM, V276, P11870, DOI 10.1074/jbc.M007518200
   PETERSEN NS, 1981, P NATL ACAD SCI-BIOL, V78, P1708, DOI 10.1073/pnas.78.3.1708
   PLUMIER JCL, 1995, J CLIN INVEST, V95, P1854, DOI 10.1172/JCI117865
   Przyklenk K, 1997, CIRCULATION, V96, P1305, DOI 10.1161/01.CIR.96.4.1305
   Rabb H, 2002, KIDNEY INT, V61, P1935, DOI 10.1046/j.1523-1755.2002.00378.x
   Redaelli CA, 2002, KIDNEY INT, V61, P288, DOI 10.1046/j.1523-1755.2002.00101.x
   Schwarz U, 1998, KIDNEY INT, V53, P1696, DOI 10.1046/j.1523-1755.1998.00951.x
   Virag L, 1999, MOL PHARMACOL, V56, P824
   Wang XX, 2002, J NEUROCHEM, V83, P1094, DOI 10.1046/j.1471-4159.2002.01224.x
   Wang Y, 2000, NEUROPHARMACOLOGY, V39, P873, DOI 10.1016/S0028-3908(99)00255-5
   Wu MJ, 2002, LIFE SCI, V71, P559, DOI 10.1016/S0024-3205(02)01710-1
   XIA ZG, 1995, SCIENCE, V270, P1326, DOI 10.1126/science.270.5240.1326
   Yang CW, 2003, TRANSPLANTATION, V75, P20, DOI 10.1097/01.TP.0000040002.12912.65
   Yang CW, 2002, NEPHRON, V92, P914, DOI 10.1159/000065435
   Yang CW, 2001, TRANSPLANTATION, V72, P1753
   Yang CW, 2001, EXP NEPHROL, V9, P284
   Yin TG, 1997, J BIOL CHEM, V272, P19943, DOI 10.1074/jbc.272.32.19943
NR 35
TC 25
Z9 27
U1 0
U2 3
PU KARGER
PI BASEL
PA ALLSCHWILERSTRASSE 10, CH-4009 BASEL, SWITZERLAND
SN 1660-2129
J9 NEPHRON EXP NEPHROL
JI Nephron Exp. Nephrol
PY 2005
VL 100
IS 2
BP 85
EP 94
DI 10.1159/000084574
PG 10
WC Urology & Nephrology
WE Science Citation Index Expanded (SCI-EXPANDED)
SC Urology & Nephrology
GA 925EC
UT WOS:000229033300003
DA 2023-08-27
ER

PT J
AU Matz, LR
   Latham, BI
   Fabian, VA
   Vivian, JB
AF Matz, LR
   Latham, BI
   Fabian, VA
   Vivian, JB
TI Collecting duct carcinoma of the kidney: A report of three cases and
   review of the literature
SO PATHOLOGY
LA English
DT Article
DE kidney; carcinoma; collecting duct
ID RENAL-CELL CARCINOMA; ATYPICAL CARCINOMA; EPITHELIUM; TUMORS; ONCOCYTOMA
AB Collecting duct carcinoma (CDC) of the kidney is a rare neoplasm arising from the medullary collecting ducts. The clinicopathological features of three cases are here presented to add to the 42 cases reported so far in the English language literature. Hematuria is the most common presenting symptom, although 10% of patients present with metastatic disease, often in neck lymph nodes. The tumor mass is typically centred on the medulla of the kidney and extends into the cortex. Radiological diagnosis may be difficult because the radiological features of CDC are poorly described. The histological appearances have been described as tubulo-papillary, tubular, solid and sarcomatoid. Intracytoplasmic mucin may be present. The typical immunohistochemical profile is positive staining with antibodies for low and high molecular weight keratin and epithelial membrane antigen (EMA) and positive staining with the lectin Ulex europaeus agglutinin. Literature reports of cytogenetic characterisation show loss of chromosomes resulting in monosomies. Prognosis is poor as more than half of the reported cases have developed metastases or died within two years of presentation.
C1 Royal Perth Hosp, Dept Pathol, Perth, WA 6001, Australia.
   Royal Perth Hosp, Dept Neuropathol, Perth, WA 6001, Australia.
   Royal Perth Hosp, Dept Urol, Perth, WA 6001, Australia.
C3 Royal Perth Hospital; University of Western Australia; Royal Perth
   Hospital; University of Western Australia; Royal Perth Hospital;
   University of Western Australia
RP Matz, LR (通讯作者)，Royal Perth Hosp, Dept Pathol, GPO Box X2213, Perth, WA 6001, Australia.
CR BAER SC, 1993, HUM PATHOL, V24, P1017, DOI 10.1016/0046-8177(93)90118-Z
   BIELSA O, 1994, BRIT J UROL, V74, P127, DOI 10.1111/j.1464-410X.1994.tb16566.x
   CARTER MD, 1992, J UROLOGY, V147, P1096, DOI 10.1016/S0022-5347(17)37485-2
   CROMIE WJ, 1979, UROLOGY, V13, P315, DOI 10.1016/0090-4295(79)90434-5
   DIMOPOULOS MA, 1993, BRIT J UROL, V71, P388, DOI 10.1111/j.1464-410X.1993.tb15978.x
   FLEMING S, 1986, HISTOPATHOLOGY, V10, P1131, DOI 10.1111/j.1365-2559.1986.tb02553.x
   FUHRMAN SA, 1982, AM J SURG PATHOL, V6, P655, DOI 10.1097/00000478-198210000-00007
   FUZESI L, 1992, HISTOPATHOLOGY, V21, P155, DOI 10.1111/j.1365-2559.1992.tb00364.x
   HAI MA, 1982, UROLOGY, V19, P89, DOI 10.1016/0090-4295(82)90059-0
   KENNEDY SM, 1990, HUM PATHOL, V21, P449, DOI 10.1016/0046-8177(90)90209-N
   KOVACS A, 1992, J PATHOL, V167, P273, DOI 10.1002/path.1711670303
   KOVACS G, 1989, AM J PATHOL, V134, P967
   KOVACS G, 1989, AM J PATHOL, V134, P27
   KOVACS G, 1993, HISTOPATHOLOGY, V22, P1, DOI 10.1111/j.1365-2559.1993.tb00061.x
   MOSTOFI FK, 1981, INT CLASSIFICATION T, V25
   MOURAD WA, 1994, AM J SURG PATHOL, V18, P1117, DOI 10.1097/00000478-199411000-00005
   RUMPELT HJ, 1991, HISTOPATHOLOGY, V18, P115, DOI 10.1111/j.1365-2559.1991.tb01453.x
   STORKEL S, 1989, VIRCHOWS ARCH B, V56, P237
   THOENES W, 1986, PATHOL RES PRACT, V181, P125, DOI 10.1016/S0344-0338(86)80001-2
   ZERBAN H, 1987, VIRCHOWS ARCH B, V52, P375
NR 20
TC 29
Z9 32
U1 0
U2 0
PU CARFAX PUBL CO
PI ABINGDON
PA PO BOX 25, ABINGDON, OXFORDSHIRE, ENGLAND OX14 3UE
SN 0031-3025
J9 PATHOLOGY
JI Pathology
PD NOV
PY 1997
VL 29
IS 4
BP 354
EP 359
DI 10.1080/00313029700169305
PG 6
WC Pathology
WE Science Citation Index Expanded (SCI-EXPANDED)
SC Pathology
GA YN506
UT WOS:000071175400003
PM 9423214
DA 2023-08-27
ER

PT J
AU Hayashi, M
   Chernov, M
   Tamura, N
   Yomo, S
   Ochiai, T
   Nagai, M
   Tamura, M
   Izawa, M
   Muragaki, Y
   Iseki, H
   Okada, Y
   Takakura, K
AF Hayashi, Motohiro
   Chernov, Mikhail
   Tamura, Noriko
   Yomo, Shoji
   Ochiai, Taku
   Nagai, Mariko
   Tamura, Manabu
   Izawa, Masahiro
   Muragaki, Yoshihiro
   Iseki, Hiroshi
   Okada, Yoshikazu
   Takakura, Kintomo
TI Gamma Knife surgery for abducent nerve schwannoma Report of 4 cases
SO JOURNAL OF NEUROSURGERY
LA English
DT Article; Proceedings Paper
CT 15th International Meeting of the Leksell-Gamma-Knife-Society
CY MAY, 2010
CL Athens, GREECE
SP Leksell Gamma Knife Soc
DE Gamma Knife surgery; abducent nerve schwannoma; management;
   complication; patient outcome
ID FRACTIONATED STEREOTACTIC RADIOTHERAPY; CAVERNOUS SINUS TUMORS;
   SKULL-BASE TUMORS; NONACOUSTIC SCHWANNOMAS; CRANIAL NERVES; CYST
   FORMATION; NONVESTIBULAR SCHWANNOMAS; OCULOMOTOR NERVES; RADIOSURGERY;
   MANAGEMENT
AB Abducent nerve schwannomas arc extremely rare. The authors recently performed Gamma Knife surgery (GKS) in 4 patients with such tumors and describe their experiences with these cases.
   The patients consisted of 3 women and 1 man whose ages varied from 31 to 60 years (mean 46 years). Two patients had no symptoms, 1 complained of slight visual disturbances, and the other 1 had abducent nerve palsy. Neurofibromatosis was not diagnosed in any case. All 4 tumors were located in the cavernous sinus: 2 of these tumors within the borders of the sinus, 1 tumor extending into the orbit, and I tumor extending into the prepontine cistern. The volume of the neoplasms varied from 1.7 to 4.9 cm(3) (mean 3.0 cm(3)). No patient underwent tumor resection. Treatment was delivered with the aid of a Leksell Gamma Knife model C unit and the automatic positioning system. The dose directed to the tumor margin was 12 Gy in all cases. The dose directed to the anterior visual pathways was kept below 10 Gy and that to the brainstem below 14 Gy. The length of follow-up varied between 7 and 43 months (mean 27 months).
   There were no acute complications or side effects. Imaging studies showed temporary enlargement of all tumors during the 1st posttreatment year, but thereafter, there was a trend toward reduction in volume. None of the neoplasms displayed regrowth. In the 3 patients who did not have abducent nerve palsy before GKS, it appeared, at least temporarily, after the procedure. Purely intracavernous neoplasms in general followed uneventful posttreatment courses, but dumbbell-shaped tumors were associated with significant morbidity. The cisternocavernous schwannoma underwent cystic degeneration 2 years after GKS, and the patient developed diplopia. After GKS, the patient treated for an orbitocavernous schwannoma experienced a significant deterioration in vision, temporary blindness in 1 eye, and late development of permanent abducent nerve palsy, which were seemingly caused by compression of neurovascular structures within the anulus of Zinn during a temporary increase in the lesion's volume after irradiation.
   Gamma Knife surgery controls the growth of abducent nerve schwannomas and may be effectively used to manage intracavernous neoplasms. Caution, however, should be used in cases of dumbbell-shaped tumors, particularly those extending through the superior orbital fissure. (DOI: 10.3171/2010.8.GKS10947)
C1 [Hayashi, Motohiro] Tokyo Womens Med Univ, Dept Neurosurg, Shinjuku Ku, Tokyo 1628666, Japan.
   [Hayashi, Motohiro; Chernov, Mikhail; Tamura, Manabu; Muragaki, Yoshihiro; Iseki, Hiroshi; Takakura, Kintomo] Tokyo Womens Med Univ, Fac Adv Technosurg, Tokyo 1628666, Japan.
   [Hayashi, Motohiro; Yomo, Shoji; Ochiai, Taku] Sanai Hosp, Saitama Gamma Knife Ctr, Saitama, Japan.
   [Hayashi, Motohiro; Nagai, Mariko] Kasai Cardiol & Neurosurg Hosp, RIT Kasai, Kasai, Japan.
   [Chernov, Mikhail] Int Inst Biol Syst, Diagnost & Treatment Ctr, St Petersburg, Russia.
C3 Tokyo Women's Medical University; Tokyo Women's Medical University
RP Hayashi, M (通讯作者)，Tokyo Womens Med Univ, Dept Neurosurg, Shinjuku Ku, 8-1 Kawada Cho, Tokyo 1628666, Japan.
EM GKRmoto@aol.com
RI Tamura, Manabu/B-3493-2012; Chernov, Mikhail F./H-5659-2012; MURAGAKI,
   YOSHIHIRO/AAZ-9863-2021; Yomo, Shoji/Y-1242-2019
OI Yomo, Shoji/0000-0001-7426-7654
CR Acharya R, 2003, NEUROL SCI, V24, P74, DOI 10.1007/s100720300076
   BARAT JL, 1992, NEUROCHIRURGIE, V38, P183
   Beppu Takaaki, 1997, Neurologia Medico-Chirurgica, V37, P416, DOI 10.2176/nmc.37.416
   CELLI P, 1992, SURG NEUROL, V38, P216, DOI 10.1016/0090-3019(92)90172-J
   Chakrabarti KB, 1996, BRIT J NEUROSURG, V10, P577
   CHEN BH, 1981, NEUROSURGERY, V9, P64
   Chen JCT, 2001, NEUROSURGERY, V48, P1022, DOI 10.1097/00006123-200105000-00011
   CHERNOV M, 2002, CANC NERVOUS SYSTEM, P300
   Delsanti Christine, 2008, Prog Neurol Surg, V21, P93, DOI 10.1159/000156712
   Erlich SA, 2009, CLIN NEUROL NEUROSUR, V111, P467, DOI 10.1016/j.clineuro.2009.01.001
   Fisher LM, 2007, OTOL NEUROTOL, V28, P1083, DOI 10.1097/MAO.0b013e31815a8411
   Flickinger JC, 2006, NEUROSURG CLIN N AM, V17, P121, DOI 10.1016/j.nec.2006.02.004
   GINSBERG F, 1988, J COMPUT ASSIST TOMO, V12, P482, DOI 10.1097/00004728-198805010-00024
   Hamm KD, 2008, NEUROSURGERY, V62, pA29, DOI 10.1227/01.neu.0000325934.16229.03
   HANSMAN ML, 1986, J COMPUT ASSIST TOMO, V10, P1030, DOI 10.1097/00004728-198611000-00026
   Hayashi M, 2006, J NEUROSURG, V105, P12, DOI 10.3171/sup.2006.105.7.12
   Hayashi M, 2006, J NEUROSURG, V105, P5, DOI 10.3171/sup.2006.105.7.5
   Iaconetta G, 2007, NEUROSURGERY, V61, P7, DOI 10.1227/01.NEU.0000280037.32286.F2
   Ichimi Kazuyoshi, 1997, Neurologia Medico-Chirurgica, V37, P197, DOI 10.2176/nmc.37.197
   Igaki H, 2008, STEREOT FUNCT NEUROS, V86, P231, DOI 10.1159/000131661
   Inoue HK, 2009, PROG NEUROL, V22, P112, DOI 10.1159/000163386
   Irace C, 2008, ACTA NEUROCHIR, V150, P1209, DOI 10.1007/s00701-008-0134-z
   Ishikawa E, 2009, NEUROSURGERY, V65, P689, DOI 10.1227/01.NEU.0000351771.46273.22
   Izawa M, 2007, SURG NEUROL, V68, P400, DOI 10.1016/j.surneu.2006.11.051
   Kato K, 2009, NEUROL SURG TOKYO, V37, P573
   Kim IY, 2008, J NEUROSURG, V109, P149, DOI 10.3171/JNS/2008/109/12/S23
   Kim MS, 2008, CLIN NEUROL NEUROSUR, V110, P1003, DOI 10.1016/j.clineuro.2008.06.008
   Kondziolka D, 2003, NEUROSURGERY, V53, P815, DOI 10.1093/neurosurgery/53.4.815
   Kondziolka D, 2008, NEUROSURG FOCUS, V24, DOI 10.3171/FOC/2008/24/5/E11
   Kuo JS, 2004, NEUROSURGERY, V54, P1385, DOI 10.1227/01.NEU.0000124750.13721.94
   Lanotte M, 1992, J Neurosurg Sci, V36, P233
   LEUNDA G, 1982, J NEUROSURG, V57, P563, DOI 10.3171/jns.1982.57.4.0563
   Lo PA, 2001, J CLIN NEUROSCI, V8, P357, DOI 10.1054/jocn.2000.0846
   Lunsford L Dade, 2007, Prog Neurol Surg, V20, P192, DOI 10.1159/000100114
   Mabanta SR, 1999, INT J RADIAT ONCOL, V43, P545, DOI 10.1016/S0360-3016(98)00445-3
   Mascarenhas L, 2004, ACTA NEUROCHIR, V146, P389, DOI 10.1007/s00701-003-0197-9
   Nakagawa T, 2004, SURG NEUROL, V61, P559, DOI 10.1016/S0090-3019(03)00580-9
   Nakamura M, 2002, SURG NEUROL, V57, P183, DOI 10.1016/S0090-3019(01)00670-X
   NEHLS DG, 1985, J NEUROSURG, V62, P296, DOI 10.3171/jns.1985.62.2.0296
   Nishioka K, 2009, INT J RADIAT ONCOL, V75, P1415, DOI 10.1016/j.ijrobp.2008.12.063
   Okada Y, 1997, NEUROSURGERY, V40, P608, DOI 10.1097/00006123-199703000-00035
   Park JH, 2009, NEUROSURG REV, V32, P375, DOI 10.1007/s10143-009-0203-7
   Pollock BE, 2002, INT J RADIAT ONCOL, V52, P1002, DOI 10.1016/S0360-3016(01)02711-0
   Pollock BE, 2009, J NEURO-ONCOL, V92, P337, DOI 10.1007/s11060-009-9831-6
   Safavi-Abbasi S, 2010, ACTA NEUROCHIR, V152, P35, DOI 10.1007/s00701-009-0403-5
   Sarma S, 2002, NEUROSURGERY, V50, P437, DOI 10.1097/00006123-200203000-00002
   Shi XZ, 2007, CLIN ANAT, V20, P362, DOI 10.1002/ca.20391
   Showalter TN, 2008, NEUROSURGERY, V63, P734, DOI 10.1227/01.NEU.0000325496.10148.B3
   Suetake K, 1998, COMPUT MED IMAG GRAP, V22, P257, DOI 10.1016/S0895-6111(98)00023-8
   TISHLER RB, 1993, INT J RADIAT ONCOL, V27, P215, DOI 10.1016/0360-3016(93)90230-S
   Tonn JC, 2004, ACT NEUR S, V91, P103
   TUNG H, 1991, J NEUROSURG, V75, P638, DOI 10.3171/jns.1991.75.4.0638
   Ture U, 2003, NEUROSURGERY, V52, P435, DOI 10.1227/01.NEU.0000044590.57487.CE
   Vachata P, 2009, ACTA NEUROCHIR, V151, P1281, DOI 10.1007/s00701-009-0302-9
   Waldron JS, 2006, NEUROSURGERY, V59, P939, DOI 10.1227/01.NEU.0000232660.21537.60
   Zabel A, 2001, INT J CANCER, V96, P356, DOI 10.1002/ijc.1036
NR 56
TC 14
Z9 14
U1 0
U2 2
PU AMER ASSOC NEUROLOGICAL SURGEONS
PI ROLLING MEADOWS
PA 5550 MEADOWBROOK DRIVE, ROLLING MEADOWS, IL 60008 USA
SN 0022-3085
EI 1933-0693
J9 J NEUROSURG
JI J. Neurosurg.
PD DEC
PY 2010
VL 113
SU S
BP 136
EP 143
DI 10.3171/2010.8.GKS10947
PG 8
WC Clinical Neurology; Surgery
WE Science Citation Index Expanded (SCI-EXPANDED); Conference Proceedings Citation Index - Science (CPCI-S)
SC Neurosciences & Neurology; Surgery
GA 684QV
UT WOS:000284565300021
PM 21121795
DA 2023-08-27
ER

PT J
AU TAKEDA, M
   KATAYAMA, Y
   TSUTSUI, T
   KOMEYAMA, T
   MIZUSAWA, T
   TANIKAWA, T
   SATO, S
AF TAKEDA, M
   KATAYAMA, Y
   TSUTSUI, T
   KOMEYAMA, T
   MIZUSAWA, T
   TANIKAWA, T
   SATO, S
TI CONCENTRATION OF GADOLINIUM-DIETHYLENE TRIAMINE PENTAACETIC ACID IN
   HUMAN KIDNEY - STUDY ON PROPER TIME FOR DYNAMIC
   MAGNETIC-RESONANCE-IMAGING OF THE HUMAN KIDNEY ON LOW AND HIGH
   MAGNETIC-FIELDS
SO TOHOKU JOURNAL OF EXPERIMENTAL MEDICINE
LA English
DT Article
DE TISSUE DISTRIBUTION; GADOLINIUM-DIETHYLENE TRIAMINE PENTAACETIC ACID;
   DYNAMIC MAGNETIC RESONANCE IMAGING; KIDNEY
ID CONTRAST AGENT; DTPA; ENHANCEMENT; CARCINOMA; DIAGNOSIS; NEOPLASMS;
   TUMORS
AB Although Gadolinium diethylene triamine pentaacetic acid (Gd-DTPA) has been used as a contrast material in magnetic resonance imaging, it is known that contrast enhancement effect disappears if the concentration of Gd-DPTA increases beyond some levels. In this study, to evaluate the proper pulse sequences for dynamic magnetic resonance imaging (MRI) in the human kidney, the concentration of Gd-DTPA was quantitatively measured by inductively coupled plasma (ICP) emission spectrometry in human biological samples after administration of Gd-DTPA, and the signal intensity of MRI is the solutions of several concentrations of Gd-DTPA was measured. The results were; 1. In using a low magnetic field apparatus, signal intensity linearly correlated with the concentration of Gd-DTPA between 0 and 2.0 mumol/g under saturation recovery sequences (flip angle was 60-degrees or 90-degrees). Using a high magnetic field apparatus, signal intensity linearly correlated with the concentration of Gd-DTPA between 0 and 2.0 or 3.0 mumol/g under spin echo or gradient-echo sequences. 2. Gd-DTPA concentration of the renal cortex ranged from 0.132 to 0.152 mumol/g tissue at 5 min after intravenous injection of Gd-DTPA 0.05 mmol/kg body weight in 7 patients with adrenal tumor or renal cell cancer, and 1 patient with both urinary bladder cancer and prostatic cancer. Seven of them showed normal renal function and the other had renal insufficiency (GFR 25 ml/min/1.48 m2). Gd-DTPA concentrations of renal medulla and renal cell cancer tissue were 0.123 and 0.108 mumol/g tissue, respectively, at 5 min after itravenous injection of Gd-DTPA 0.05 mmol/kg body weight. These results suggest that the signal intensity of renal cortex, renal medulla, and renal cell cancer tissue may linearly correlate with Gd-DTPA concentration of tissues at 5 min after intravenous injection of Gd-DTPA 0.5 mmol/kg body weight.
RP TAKEDA, M (通讯作者)，NIIGATA UNIV, SCH MED, DEPT UROL, ASAHI MACHI 1, NIIGATA 951, JAPAN.
CR AOKI S, 1986, JPN J MAG RES MED, V6, P129
   BARBARIC ZL, 1961, PRINCIPLES GENITOURI, P7
   CARR DH, 1984, J COMPUT ASSIST TOMO, V8, P385, DOI 10.1097/00004728-198406000-00003
   CURTET C, 1986, P NATL ACAD SCI USA, V83, P4277, DOI 10.1073/pnas.83.12.4277
   DEAN PB, 1988, INVEST RADIOL S1, V1, pS258
   EDELMAN RR, 1990, CLIN MAGNETIC RESONA, P39
   FEIN AB, 1987, AM J ROENTGENOL, V148, P749, DOI 10.2214/ajr.148.4.749
   FELIX R, 1985, RADIOLOGY, V156, P681, DOI 10.1148/radiology.156.3.4040643
   FUCHS WA, 1989, MORPHOLOGY FUNCTION, P111
   GADIAN DG, 1985, J COMPUT ASSIST TOMO, V9, P242, DOI 10.1097/00004728-198503000-00003
   GOLDMAN SM, 1990, CT MRI GENITOURINARY
   GOLDSTEIN EJ, 1984, PHYSIOL CHEM PHYS, V16, P97
   HRICAK H, 1985, RADIOLOGY, V154, P709, DOI 10.1148/radiology.154.3.3969475
   HRICAK H, 1983, RADIOLOGY, V147, P765, DOI 10.1148/radiology.147.3.6844612
   HRICAK H, 1988, RADIOLOGY, V166, P643, DOI 10.1148/radiology.166.3.3340757
   IKEHARA H, 1985, JPN J NUCL MED, V22, P1615
   IKEHARA H, 1985, JPN J NUCL MED, V22, P219
   KEEVIL SF, 1992, CLIN RADIOL, V45, P302, DOI 10.1016/S0009-9260(05)80079-0
   KRESSEL HY, 1990, CLIN UROGRAPHY, P435
   MARTIN JF, 1990, CLIN MAGNETIC RESONA, P183
   MIROWITZ SA, 1991, RADIOLOGY, V179, P681, DOI 10.1148/radiology.179.3.2027974
   OHTOMO K, 1987, RADIOLOGY, V163, P27, DOI 10.1148/radiology.163.1.3029804
   STRICH G, 1985, RADIOLOGY, V154, P723, DOI 10.1148/radiology.154.3.3969477
   SUBRAMANIAN KS, 1982, SCI TOTAL ENVIRON, V24, P147, DOI 10.1016/0048-9697(82)90107-3
   TAKEDA M, 1990, J UROLOGY, V143, P258
   TIEN RD, 1989, RADIOLOGY, V172, P791, DOI 10.1148/radiology.172.3.2772189
   TOGAMI I, 1991, JPN J MED IMAGING, V10, P138
   WEINMANN HJ, 1984, AM J ROENTGENOL, V142, P619, DOI 10.2214/ajr.142.3.619
NR 28
TC 7
Z9 7
U1 0
U2 3
PU TOHOKU UNIV MEDICAL PRESS
PI SENDAI
PA 2-1, SEIRYO-MACHI, AOBA-KU, SENDAI, MIYAGI 980-8575, JAPAN
SN 0040-8727
EI 1349-3329
J9 TOHOKU J EXP MED
JI Tohoku J. Exp. Med.
PD OCT
PY 1993
VL 171
IS 2
BP 119
EP 128
DI 10.1620/tjem.171.119
PG 10
WC Medicine, General & Internal; Medicine, Research & Experimental
WE Science Citation Index Expanded (SCI-EXPANDED)
SC General & Internal Medicine; Research & Experimental Medicine
GA MR237
UT WOS:A1993MR23700003
PM 8128480
OA Bronze
DA 2023-08-27
ER

PT J
AU Yang, J
   Liu, YH
   Ma, SC
   Wei, L
   Lin, RS
   Qi, JF
   Hu, YS
   Yu, CJ
AF Yang, Jun
   Liu, Yan-Hong
   Ma, Shun-Chang
   Wei, Lin
   Lin, Rui-Sheng
   Qi, Jian-Fa
   Hu, Ye-Shuai
   Yu, Chun-Jiang
TI Subtemporal Transtentorial Petrosalapex Approach for Giant Petroclival
   Meningiomas: Analyzation and Evaluation of the Clinical Application
SO JOURNAL OF NEUROLOGICAL SURGERY PART B-SKULL BASE
LA English
DT Article
DE subtemporal transtentorial petrosalapex approach; petroclival areas;
   meningioma; surgical approach; electrophysiological monitoring
ID POSTERIOR-FOSSA MENINGIOMAS; SURGICAL EXPERIENCE; SURGERY; CLIVUS;
   RADIOSURGERY; EVOLUTION; RESECTION
AB With the advent of microsurgery and surgical techniques, along with the improvement in neuroimaging techniques and the microanatomy in cadaver study, improvement in terms of surgical morbidity and mortality has been remarkable; however, controversy still exists regarding the optimal surgical strategies for giant petroclival meningiomas (GPMs). We report a study of clinical and radiological features as well as the surgical findings and outcomes for patients with GPM treated at our institution over the past 6 years. During a 6-year period (April 2004 to March 2010), 16 patients with GPM underwent surgery by subtemporal transtentorial petrosal apex approach during which electrophysiological monitoring of cranial nerves and brainstem function were reviewed. There were nine females and seven males with a mean age of 56.9 years (range from 32 to 78 years). The most frequent clinical manifestations were headache (93.7%) and dizziness (93.7%). Regions and directions of tumor extension include clivus, parasellar, and cavernous sinus, as well as compression of brainstem, and so on. The trochlear nerve was totally wrapped in nine cases (56.2%). The postoperative Karnofsky Performance Scale (KPS) score was 76.3 +/- 13.1. Mean maximum diameter of the tumors on magnetic resonance imaging was 5.23 cm (range, 4.5 to 6.2 cm). Subtemporal transtentorial petrosalapex approach was performed in all 16 cases. Gross total resection was achieved in 14 cases (87.5%) and subtotal resection in 2 cases (12.5%) with no resultant mortality. Follow-up data were available for all 16 patients, with a mean follow-up period of 28.8 months (range from 4 to 69 months), of which 11 (68.75%) lived a normal life (KPS, 80-100). Our suggestion is that GPM could be completely resected by subtemporal transtentorial petrosalapex approach. The surgical strategy of GPM should be focused on survival and postoperative quality of life. Microneurosurgical technique plays a key role in tumor resection and preservation of nerve function. Intraoperative electrophysiological monitoring also contributes dramatically to the preservation of the nerve function. Complete resection of the tumor should be attempted at the first operation. Any remnant is treated by radiosurgery.
C1 [Yang, Jun; Ma, Shun-Chang; Qi, Jian-Fa; Hu, Ye-Shuai; Yu, Chun-Jiang] Capital Univ Med Sci, Neurosurg Dept 3, Dept Neurosurg, Fuxing Hosp, Beijing, Peoples R China.
   [Liu, Yan-Hong] Beijing Neurosurg Inst, Dept Editorial, Beijing, Peoples R China.
   [Wei, Lin] Shandong Univ, Qianfoshan Hosp, Dept Neurosurg, Jinan, Shandong, Peoples R China.
   [Lin, Rui-Sheng] Fujian Med Univ, Zhangzhou Affiliated Hosp, Dept Neurosurg, Fuzhou, Fujian Province, Peoples R China.
C3 Capital Medical University; Beijing Neurosurgical Institute; Shandong
   First Medical University & Shandong Academy of Medical Sciences;
   Shandong University; Fujian Medical University
RP Ma, SC (通讯作者)，A20 Fuxingmenwai St, Beijing 100038, Peoples R China.
EM msc1513@163.com
RI liu, yan/HCI-5542-2022
FU Fund of Science and Technology of Beijing
FX This research has been supported by the Fund of Science and Technology
   of Beijing 2011.
CR ALMEFTY O, 1988, NEUROSURGERY, V22, P510, DOI 10.1227/00006123-198803000-00010
   Bambakidis NC, 2007, NEUROSURGERY, V61, P202, DOI [10.1227/01.neu.0000303218.61230.39, 10.1227/01.NIEU.0000280119.36270.BA]
   Cho CW, 2002, NEUROSURGERY, V51, P708, DOI 10.1097/00006123-200209000-00017
   Couldwell WT, 1996, J NEUROSURG, V84, P20, DOI 10.3171/jns.1996.84.1.0020
   Erkmen Kadir, 2005, Neurosurg Focus, V19, pE7
   Goel A, 2004, SURG NEUROL, V62, P332, DOI 10.1016/j.surneu.2003.12.008
   GONG J, 2005, CHIN J MINIM INVASIV, V10, P26
   HAKUBA A, 1977, Neurologia Medico-Chirurgica, V17, P63, DOI 10.2176/nmc.17pt1.63
   HAKUBA A, 1988, SURG NEUROL, V30, P108, DOI 10.1016/0090-3019(88)90095-X
   Iaconetta G, 2003, J NEUROSURG, V99, P366, DOI 10.3171/jns.2003.99.2.0366
   Iwai Y, 2004, J CLIN NEUROSCI, V11, P715, DOI 10.1016/j.jocn.2003.10.027
   KAWASE T, 1991, NEUROSURGERY, V28, P869, DOI 10.1227/00006123-199106000-00014
   Koerbel A, 2009, EJSO-EUR J SURG ONC, V35, P773, DOI 10.1016/j.ejso.2008.02.015
   KOPERNA T, 1992, ACTA NEUROCHIR, V118, P172, DOI 10.1007/BF01401304
   Linskey ME, 2005, J NEUROSURG, V102, P59, DOI 10.3171/jns.2005.102.s_supplement.0059
   MALIS LI, 1992, NEUROSURGICAL PROCED, P41
   Mathiesen T, 2008, NEUROSURGERY, V62, P1213, DOI [10.1227/01.NEU.0000255476.06247.F1, 10.1227/01.neu.0000333787.06221.e5]
   MAYBERG MR, 1986, J NEUROSURG, V65, P160, DOI 10.3171/jns.1986.65.2.0160
   Neu M, 1999, CLIN NEUROPHYSIOL, V110, P1935, DOI 10.1016/S1388-2457(99)00148-0
   Roberti F, 2001, SURG NEUROL, V56, P8, DOI 10.1016/S0090-3019(01)00479-7
   SAMII M, 1992, ACTA NEUROCHIR, V118, P27, DOI 10.1007/BF01400723
   Samii M, 1999, J CLIN NEUROSCI, V6, P27, DOI 10.1016/S0967-5868(99)90598-2
   SEKHAR LN, 1990, NEUROSURGERY, V27, P764, DOI 10.1227/00006123-199011000-00015
   SEKHAR LN, 1993, SKULL BASE SURG, V3, P91, DOI 10.1055/s-2008-1060571
   Shen T, 2004, OTOL NEUROTOL, V25, P394, DOI 10.1097/00129492-200405000-00031
   Spallone A, 1999, SURG NEUROL, V51, P412, DOI 10.1016/S0090-3019(98)00100-1
   Tahara A, 2009, J CLIN NEUROSCI, V16, P655, DOI 10.1016/j.jocn.2008.08.011
   Tanriover N, 2007, J NEUROSURG, V106, P1041, DOI 10.3171/jns.2007.106.6.1041
   [杨军 YANG Jun], 2008, [中华神经外科杂志, Chinese Journal of Neurosurgery], V24, P190
   Ying M, 2005, CHIN J MICROSURG, V28, P99
   YU CJ, 1997, CHIN J NEUROSURG, V13, P205
   Zhu W, 2007, MINIM INVAS NEUROSUR, V50, P106, DOI 10.1055/s-2007-984384
NR 32
TC 13
Z9 15
U1 0
U2 7
PU THIEME MEDICAL PUBL INC
PI NEW YORK
PA 333 SEVENTH AVE, NEW YORK, NY 10001 USA
SN 2193-6331
J9 J NEUROL SURG PART B
JI Journal of Neurol. Surg. Part B
PD FEB
PY 2012
VL 73
IS 1
BP 54
EP 63
DI 10.1055/s-0032-1304557
PG 10
WC Clinical Neurology; Surgery
WE Science Citation Index Expanded (SCI-EXPANDED)
SC Neurosciences & Neurology; Surgery
GA 175XJ
UT WOS:000321266700008
PM 23372996
OA Green Published
DA 2023-08-27
ER

PT J
AU Mazzapicchi, E
   Restelli, F
   Falco, J
   Broggi, M
   Gatti, L
   Alongi, P
   Valentini, L
   Ferroli, P
   Vetrano, IG
   DiMeco, F
   Acerbi, F
AF Mazzapicchi, Elio
   Restelli, Francesco
   Falco, Jacopo
   Broggi, Morgan
   Gatti, Laura
   Alongi, Pierpaolo
   Valentini, Laura
   Ferroli, Paolo
   Vetrano, Ignazio G.
   DiMeco, Francesco
   Acerbi, Francesco
TI Sporadic and von Hippel-Lindau Related Hemangioblastomas of Brain and
   Spinal Cord: Multimodal Imaging for Intraoperative Strategy
SO CANCERS
LA English
DT Article
DE CEUS; fluorescein; hemangioblastoma; ICG; indocyanine green;
   intraoperative imaging; ultrasounds; videoangiography; von Hippel-Lindau
ID CONTRAST-ENHANCED ULTRASOUND; CENTRAL-NERVOUS-SYSTEM; RESECTION; TUMORS;
   FLUORESCENCE
AB Simple Summary Central Nervous System (CNS) hemangioblastomas (HBs) are rare and benign tumors that may be sporadic or hereditary, linked mainly to von Hippel-Lindau disease. Considering their slow-growing behavior and the possible risks related to surgical treatment, a careful, tailored approach should be adopted. This work aims to provide a systematic overview of the clinical appearance and neuroradiological characteristics of CNS HBs, along with a report of clinical-radiological data of a mono-institutional retrospective cohort, with particular emphasis on the possible role of intraoperative multimodal imaging to guide surgical strategy. Hemangioblastomas (HBs) are rare, benign tumors often related to von Hippel-Lindau disease. They represent the most frequent primary cerebellar tumors in adults. Neurosurgical procedures aim to obtain a gross-total resection of tumor nodules, avoiding intra-postoperative hemorrhage. The introduction of new intraoperative imaging techniques has considerably changed surgical strategies in neuro-oncology. We present an overview of clinical and radiological data of a mono-institutional retrospective cohort, focusing on the role of intraoperative multimodal imaging in surgical strategy. From 2015 to 2021, we identified 64 (81%) cranial (42 cerebellar, 8 supratentorial, and 14 of the brainstem) HBs and 15 (19%) spinal (4 cervical and 11 dorsal) HBs in 79 patients. Intraoperatively, indocyanine green videoangiography with FLOW800 was used in 62 cases (52 cranial and 10 spinal), intraoperative ultrasound and contrast-enhanced ultrasounds in 22 cases (18 cranial and 4 spinal HBs), and fluorescein in 10 cases (in 6 cranial and 2 spinal cases used as SF-VA). Gross total resection was achieved in 100% of the cases (53 mural nodule removal and 26 complete resections of the solid tumor). No side effects were reported following the combination of these tools. Multimodal intraoperative techniques provide valuable and reliable information to identify the tumor and its vasculature, guiding a more precise and safer resection and reducing the risk of recurrence.
C1 [Mazzapicchi, Elio; Restelli, Francesco; Falco, Jacopo; Broggi, Morgan; Ferroli, Paolo; Acerbi, Francesco] Fdn IRCCS Ist Neurol Carlo Besta, Dept Neurosurg, Neurosurg Unit 2, I-20133 Milan, Italy.
   [Gatti, Laura] Fdn IRCCS Ist Neurol Carlo Besta, Neurobiol Lab, I-20133 Milan, Italy.
   [Alongi, Pierpaolo] ARNAS Osped Civ Cristina & Benfratelli, Nucl Med Unit, I-90127 Palermo, Italy.
   [Valentini, Laura; Vetrano, Ignazio G.; DiMeco, Francesco] Fdn IRCCS Ist Neurol Carlo Besta, Dept Neurosurg, Neurosurg Unit 1, I-20133 Milan, Italy.
   [Vetrano, Ignazio G.] Univ Milan, Dept Biomed Sci Hlth, I-20122 Milan, Italy.
   [DiMeco, Francesco] Univ Milan, Dept Oncol & Hematooncol, I-20122 Milan, Italy.
   [DiMeco, Francesco] Johns Hopkins Med Sch, Dept Neurol Surg, Baltimore, MD 21205 USA.
   [Acerbi, Francesco] Fdn IRCCS Ist Neurol Carlo Besta, Dept Neurosurg, Expt Microsurg Lab, I-20133 Milan, Italy.
C3 IRCCS Istituto Neurologico Besta; IRCCS Istituto Neurologico Besta;
   A.R.N.A.S. Ospedali Civico Di Cristina Benfratelli; IRCCS Istituto
   Neurologico Besta; University of Milan; University of Milan; Johns
   Hopkins University; Johns Hopkins Medicine; IRCCS Istituto Neurologico
   Besta
RP Vetrano, IG (通讯作者)，Fdn IRCCS Ist Neurol Carlo Besta, Dept Neurosurg, Neurosurg Unit 1, I-20133 Milan, Italy.; Vetrano, IG (通讯作者)，Univ Milan, Dept Biomed Sci Hlth, I-20122 Milan, Italy.
EM ignazio.vetrano@istituto-besta.it
RI Acerbi, Francesco/K-6810-2016; Broggi, Morgan/K-3772-2018; Alongi,
   Pierpaolo/E-4348-2018; Vetrano, Ignazio G./J-1573-2017; Gatti,
   Laura/J-6016-2016
OI Acerbi, Francesco/0000-0002-4063-3924; Broggi,
   Morgan/0000-0001-8818-1317; Alongi, Pierpaolo/0000-0002-8397-1640;
   Vetrano, Ignazio G./0000-0003-0664-9700; Restelli,
   Francesco/0000-0002-3789-957X; Gatti, Laura/0000-0001-6751-5031
CR Acerbi F, 2019, WORLD NEUROSURG, V125, P277, DOI 10.1016/j.wneu.2019.01.241
   Acerbi F, 2018, NEUROSURG FOCUS, V44, DOI 10.3171/2018.3.FOCUS1862
   Acerbi F, 2017, WORLD NEUROSURG, V108, P603, DOI 10.1016/j.wneu.2017.09.061
   Della Pappa GM, 2019, WORLD NEUROSURG, V128, P547, DOI 10.1016/j.wneu.2019.05.142
   Diaz RJ, 2015, J NEUROSURG, V122, P1360, DOI 10.3171/2015.2.JNS132507
   Dornbos D, 2018, JAMA NEUROL, V75, P620, DOI 10.1001/jamaneurol.2017.4469
   Engelhardt M, 2007, ULTRASOUND MED BIOL, V33, P571, DOI 10.1016/j.ultrasmedbio.2006.10.007
   Fako J, 2019, FRONT SURG, V6, DOI 10.3389/fsurg.2019.00049
   Feletti A, 2021, WORLD NEUROSURG, V149, P190, DOI [10.1016/J.WNEu.2021.02.111, 10.1016/j.wneu.2021.02.111]
   Hao SY, 2013, J CLIN NEUROSCI, V20, P1269, DOI 10.1016/j.jocn.2012.12.008
   He W, 2008, CLIN IMAG, V32, P419, DOI 10.1016/j.clinimag.2008.05.006
   Hojo M, 2014, WORLD NEUROSURG, V82, pE495, DOI 10.1016/j.wneu.2013.02.009
   Ji So Young, 2019, Brain Tumor Res Treat, V7, P105, DOI 10.14791/btrt.2019.7.e39
   Kearns KN, 2019, NEUROSURG FOCUS, V47, DOI 10.3171/2019.9.FOCUS19624
   Kuharic M, 2018, WORLD NEUROSURG, V110, pE1049, DOI 10.1016/j.wneu.2017.11.173
   Lane BC, 2014, NEUROSURG FOCUS, V36, DOI 10.3171/2013.11.FOCUS13483
   Le Reste PJ, 2013, ACTA NEUROCHIR, V155, P1003, DOI 10.1007/s00701-013-1681-5
   Lohle PNM, 2000, NEURORADIOLOGY, V42, P639, DOI 10.1007/s002340000363
   Lonser RR, 2003, LANCET, V361, P2059, DOI 10.1016/S0140-6736(03)13643-4
   Lonser RR, 2009, J NEUROSURG, V110, P350, DOI 10.3171/2008.4.17532
   Louis DN, 2021, NEURO-ONCOLOGY, V23, P1231, DOI 10.1093/neuonc/noab106
   MELMON KL, 1964, AM J MED, V36, P595, DOI 10.1016/0002-9343(64)90107-X
   Nguyen Ha Son, 2018, Oncotarget, V9, P28009, DOI 10.18632/oncotarget.25534
   Ostrom QT, 2020, NEURO-ONCOLOGY, V22, P1, DOI 10.1093/neuonc/noaa200
   Prada F, 2015, ULTRASCHALL MED, V36, P174, DOI 10.1055/s-0034-1385347
   Prada F, 2022, FRONT NEUROSCI-SWITZ, V16, DOI 10.3389/fnins.2022.881661
   Prada F, 2017, WORLD NEUROSURG, V100, DOI 10.1016/j.wneu.2017.01.045
   Prada F, 2015, BIOMED RES INT, V2015, DOI 10.1155/2015/925729
   Prada F, 2014, BIOMED RES INT, V2014, DOI 10.1155/2014/484261
   Prada F, 2014, NEUROSURGERY, V74, P542, DOI 10.1227/NEU.0000000000000301
   Rey-Dios R, 2013, ACTA NEUROCHIR, V155, P1287, DOI 10.1007/s00701-013-1723-z
   Rey-Dios R, 2013, ACTA NEUROCHIR, V155, P701, DOI 10.1007/s00701-013-1635-y
   Saladino A, 2017, J NEUROSURG, V127, P867, DOI 10.3171/2016.8.JNS16719
   Sandalcioglu IE, 2005, SPINAL CORD, V43, P34, DOI 10.1038/sj.sc.3101668
   Stummer W, 1998, J PHOTOCH PHOTOBIO B, V45, P160, DOI 10.1016/S1011-1344(98)00176-6
   Takeshima Y, 2015, EUR SPINE J, V24, pS585, DOI 10.1007/s00586-014-3755-3
   Vetrano IG, 2015, NEUROSURG FOCUS, V39, DOI 10.3171/2015.5.FOCUS15162
   Wan JQ, 2011, J CLIN NEUROSCI, V18, P39, DOI 10.1016/j.jocn.2010.07.099
   Wanebo JE, 2003, J NEUROSURG, V98, P82, DOI 10.3171/jns.2003.98.1.0082
   Yousef A, 2019, J NEURO-ONCOL, V143, P547, DOI 10.1007/s11060-019-03189-w
NR 40
TC 0
Z9 0
U1 0
U2 1
PU MDPI
PI BASEL
PA ST ALBAN-ANLAGE 66, CH-4052 BASEL, SWITZERLAND
EI 2072-6694
J9 CANCERS
JI Cancers
PD NOV
PY 2022
VL 14
IS 22
AR 5492
DI 10.3390/cancers14225492
PG 12
WC Oncology
WE Science Citation Index Expanded (SCI-EXPANDED)
SC Oncology
GA 6J8BP
UT WOS:000887044300001
PM 36428588
OA Green Published, gold
DA 2023-08-27
ER

PT J
AU NAGRA, RM
   HEYES, MP
   WILEY, CA
AF NAGRA, RM
   HEYES, MP
   WILEY, CA
TI VIRAL LOAD AND ITS RELATIONSHIP TO QUINOLINIC ACID, TNF-ALPHA, AND IL-6
   LEVELS IN THE CNS OF RETROVIRAL INFECTED MICE
SO MOLECULAR AND CHEMICAL NEUROPATHOLOGY
LA English
DT Article
DE RETROVIRUS; NEUROPATHOLOGY; QUINOLINIC ACID; CYTOKINES; ANIMAL MODELS;
   ENVELOPE PROTEINS; TUMOR NECROSIS FACTOR; INTERLEUKIN-6; MACROPHAGES;
   MICROGLIA
ID MURINE LEUKEMIA-VIRUS; CENTRAL-NERVOUS-SYSTEM; SPONGIFORM
   POLIOENCEPHALOMYELOPATHY; MUTANT; TS1; TB; PATHOGENESIS; MACROPHAGES;
   DISEASE; CELLS
AB Mouse models of infection of the central nervous system (CNS) have been used to study retroviral-induced neurologic disease. Ecotropic-neurotropic murine leukemia virus (MuLV) infection of susceptible neonatal mice causes a neurologic disease characterized by progressive hindlimb paralysis. The lesions consist of chronic noninflammatory spongiform change predominantly involving brainstem and spinal cord. Two molecularly cloned strains of MuLV, ts-1, a temperature-sensitive mutant of Moloney MuLV, and pNE-8, derived from a feral mouse isolate Cas-Br-E, were used in this study. Infected mice were sacrificed at regular intervals postinoculation throughout the time-course of disease. The neuropathology was evaluated using standard histological and immunohistopathologic al techniques. Tissue concentrations of viral proteins and potentially cytotoxic factors were compared with the histopathology in select regions of the CNS. Areas of extensive vacuolation with neuronal and oligodendroglial infection were observed in spinal cord, brainstem, and cerebellum. High titers of infectious virus were observed within CNS lesions, whereas low titers were observed in morphologically uninvolved areas. Western blot analysis revealed abundant production of viral envelope proteins, which correlated well with infectious virus titers. Serum quinolinic acid (QUIN) concentrations in both groups of noninfected and infected mice were similar. However, CNS tissue concentrations of QUIN, TNF alpha, and IL-6 in ts-1 infected mice were significantly higher than in pNE-8 infected or noninfected mice. The difference in concentration of these factors may be the result of greater activation of macrophages/microglia in ts-1 infected mice. During murine retroviral encephalitis, CNS damage may be mediated by direct infection of CNS cells and may be enhanced by indirect effects of neurotoxic factors possibly secreted by infected/activated macrophages.
C1 UNIV PITTSBURGH,PRESBYTERIAN UNIV HOSP,DIV NEUROPATHOL,PITTSBURGH,PA 15213.
   UNIV CALIF LOS ANGELES,BRAIN RES INST,LOS ANGELES,CA 90024.
   NIMH,CLIN SCI LAB,BETHESDA,MD 20892.
C3 Pennsylvania Commonwealth System of Higher Education (PCSHE); University
   of Pittsburgh; UPMC Presbyterian; University of California System;
   University of California Los Angeles; National Institutes of Health
   (NIH) - USA; NIH National Institute of Mental Health (NIMH)
FU NINDS NIH HHS [NS-27417] Funding Source: Medline
CR ANDERS KH, 1986, AM J PATHOL, V124, P537
   BASZLER TV, 1991, AM J PATHOL, V138, P665
   BROOKS BR, 1979, INFECT IMMUN, V23, P540, DOI 10.1128/IAI.23.2.540-544.1979
   BROOKS BR, 1980, LAB INVEST, V43, P480
   Campbell I. L., 1992, Society for Neuroscience Abstracts, V18, P482
   CHEUNG SC, 1991, J IMMUNOL, V146, P121
   Gardner M B, 1978, Curr Top Microbiol Immunol, V79, P215
   HEYES MP, 1992, BIOCHEM J, V283, P633, DOI 10.1042/bj2830633
   JOLICOEUR P, 1983, J VIROL, V45, P1159, DOI 10.1128/JVI.45.3.1159-1163.1983
   JOLICOEUR P, 1992, MOL NEUROVIROLOGY PA, P199
   KAY DG, 1993, P NATL ACAD SCI USA, V90, P4538, DOI 10.1073/pnas.90.10.4538
   KIM JP, 1987, NEUROSCIENCE, V25, P423
   KLEMM E, 1988, J NEUROL, V235, P304, DOI 10.1007/BF00314179
   MOREY MK, 1990, VIROLOGY, V178, P104, DOI 10.1016/0042-6822(90)90383-3
   NAGRA RM, 1992, LAB INVEST, V66, P292
   NAGRA RM, 1993, J NEUROPATH EXP NEUR, V52, P163, DOI 10.1097/00005072-199303000-00009
   OLDSTONE MBA, 1977, AM J PATHOL, V88, P193
   OSAME M, 1986, LANCET, V1, P1031
   OSAME M, 1986, LANCET, V1, P1032
   RASHEED S, 1983, VIROLOGY, V130, P439, DOI 10.1016/0042-6822(83)90098-3
   ROWE WP, 1970, VIROLOGY, V42, P1136, DOI 10.1016/0042-6822(70)90362-4
   SAITO K, 1993, BIOCHEM J, V291, P11, DOI 10.1042/bj2910011
   SCHWARCZ R, 1983, SCIENCE, V219, P316, DOI 10.1126/science.6849138
   SELMAJ KW, 1988, ANN NEUROL, V23, P339, DOI 10.1002/ana.410230405
   SHARPE AH, 1990, NATURE, V346, P181, DOI 10.1038/346181a0
   SHIKOVA E, 1993, J VIROL, V67, P1137, DOI 10.1128/JVI.67.3.1137-1147.1993
   SPECIALE C, 1987, BRAIN RES, V436, P18, DOI 10.1016/0006-8993(87)91551-4
   SZUREK PF, 1990, J VIROL, V64, P5241, DOI 10.1128/JVI.64.11.5241-5249.1990
   VANSNICK J, 1990, ANNU REV IMMUNOL, V8, P253, DOI 10.1146/annurev.immunol.8.1.253
   WAAGE A, 1989, J EXP MED, V170, P1859, DOI 10.1084/jem.170.6.1859
   WALSH DG, 1991, AM J PATHOL, V139, P877
   WHETSELL WO, 1989, NEUROSCI LETT, V97, P271, DOI 10.1016/0304-3940(89)90609-5
   WILEY CA, 1993, BRAIN PATHOL, V3, P123, DOI 10.1111/j.1750-3639.1993.tb00736.x
   WONG PKY, 1981, VIROLOGY, V109, P366, DOI 10.1016/0042-6822(81)90507-9
   WONG PKY, 1991, P NATL ACAD SCI USA, V88, P8991, DOI 10.1073/pnas.88.20.8991
   WONG PKY, 1983, VIROLOGY, V125, P513, DOI 10.1016/0042-6822(83)90225-8
   YUEN PH, 1985, J VIROL, V54, P364, DOI 10.1128/JVI.54.2.364-373.1985
   ZACHARY JF, 1986, AM J PATHOL, V124, P457
NR 38
TC 22
Z9 22
U1 0
U2 0
PU HUMANA PRESS INC
PI TOTOWA
PA 999 RIVERVIEW DRIVE SUITE 208, TOTOWA, NJ 07512
SN 1044-7393
J9 MOL CHEM NEUROPATHOL
JI Mol. Chem. Neuropathol.
PD AUG
PY 1994
VL 22
IS 3
BP 143
EP 160
DI 10.1007/BF03160102
PG 18
WC Neurosciences; Pathology
WE Science Citation Index Expanded (SCI-EXPANDED)
SC Neurosciences & Neurology; Pathology
GA PF246
UT WOS:A1994PF24600001
PM 7993524
DA 2023-08-27
ER

PT J
AU Macias, D
   Fernandez-Aguera, MC
   Bonilla-Henao, V
   Lopez-Barneo, J
AF Macias, David
   Carmen Fernandez-Agueera, Mary
   Bonilla-Henao, Victoria
   Lopez-Barneo, Jose
TI Deletion of the von Hippel-Lindau gene causes sympathoadrenal cell death
   and impairs chemoreceptor-mediated adaptation to hypoxia
SO EMBO MOLECULAR MEDICINE
LA English
DT Article
DE adult carotid body neurogenesis; intolerance to hypoxia; sympathoadrenal
   tumorigenesis; Vhl-deficient mouse model; von Hippel-Lindau protein
ID OBSTRUCTIVE PULMONARY-DISEASE; CAROTID-BODY; TUMOR-SUPPRESSOR; NEURONAL
   APOPTOSIS; PERIPHERAL CHEMORECEPTORS; CHUVASH POLYCYTHEMIA; IN-VIVO;
   MICE; INACTIVATION; HYPERTENSION
AB Mutations of the von Hippel-Lindau (VHL) gene are associated with pheochromocytomas and paragangliomas, but the role of VHL in sympathoadrenal homeostasis is unknown. We generated mice lacking Vhl in catecholaminergic cells. They exhibited atrophy of the carotid body (CB), adrenal medulla, and sympathetic ganglia. Vhl-null animals had an increased number of adult CB stem cells, although the survival of newly generated neuron-like glomus cells was severely compromised. The effects of Vhl deficiency were neither prevented by pharmacological inhibition of prolyl hydroxylases or selective genetic down-regulation of prolyl hydroxylase-3, nor phenocopied by hypoxia inducible factor overexpression. Vhl-deficient animals appeared normal in normoxia but survived for only a few days in hypoxia, presenting with pronounced erythrocytosis, pulmonary edema, and right cardiac hypertrophy. Therefore, in the normal sympathoadrenal setting, Vhl deletion does not give rise to tumors but impairs development and plasticity of the peripheral O-2-sensing system required for survival in hypoxic conditions.
C1 [Macias, David; Carmen Fernandez-Agueera, Mary; Bonilla-Henao, Victoria; Lopez-Barneo, Jose] Univ Seville, CSIC, Hosp Univ Virgen del Rocio, Inst Biomed Sevilla IBiS, Seville, Spain.
   [Macias, David; Carmen Fernandez-Agueera, Mary; Bonilla-Henao, Victoria; Lopez-Barneo, Jose] Univ Seville, Fac Med, Dept Fisiol Med & Biofis, Seville, Spain.
   [Macias, David; Carmen Fernandez-Agueera, Mary; Bonilla-Henao, Victoria; Lopez-Barneo, Jose] Ctr Invest Biomed Red Enfermedades Neurodegenerat, Madrid, Spain.
C3 Consejo Superior de Investigaciones Cientificas (CSIC); University of
   Sevilla; CSIC-JA-USE - Instituto de Biomedicina de Sevilla (IBIS);
   Virgen del Rocio University Hospital; University of Sevilla; CIBERNED
RP Lopez-Barneo, J (通讯作者)，Univ Seville, CSIC, Hosp Univ Virgen del Rocio, Inst Biomed Sevilla IBiS, Seville, Spain.
EM lbarneo@us.es
RI Bonilla Henao, Victoria/F-1467-2015; IBIS, NEUROBIOLOGIA/O-9922-2015;
   Macias, David/AAA-4114-2020
OI Bonilla Henao, Victoria/0000-0002-5440-5199; Macias,
   David/0000-0002-8676-1964
FU Botin Foundation; Spanish Ministry of Science and Innovation (SAF
   program); Spanish Ministry of Science and Innovation (FPI program)
FX This project was supported by grants from the Botin Foundation and the
   Spanish Ministry of Science and Innovation (SAF program). M. Carmen
   Fernandez-Aguera received a predoctoral fellowship from the Spanish
   Ministry of Science and Innovation (FPI program). We thank Dr Peter J.
   Ratcliffe for having provided us with Phd3 knockout mice and Dr Jose A.
   Rodriguez-Gomez for help with blood catecholamine determinations. We
   also thank Dr Juan Luis Ribas (CITIUS, University of Seville) for help
   with electron microscopy and to personnel of the Core Facilities of IBIS
   for their technical support.
CR Ang SO, 2002, NAT GENET, V32, P614, DOI 10.1038/ng1019
   Bishop T, 2008, MOL CELL BIOL, V28, P3386, DOI 10.1128/MCB.02041-07
   Boedeker CC, 2009, J CLIN ENDOCR METAB, V94, P1938, DOI 10.1210/jc.2009-0354
   Borden P, 2013, CELL REP, V4, P287, DOI 10.1016/j.celrep.2013.06.019
   Cantley J, 2009, J CLIN INVEST, V119, P125, DOI 10.1172/JCI26934
   Dauger S, 2003, DEVELOPMENT, V130, P6635, DOI 10.1242/dev.00866
   Diaz-Castro B, 2012, MOL CELL BIOL, V32, P3347, DOI 10.1128/MCB.00128-12
   ESTUS S, 1994, J CELL BIOL, V127, P1717, DOI 10.1083/jcb.127.6.1717
   Ghofrani HA, 2004, ANN INTERN MED, V141, P169, DOI 10.7326/0003-4819-141-3-200408030-00005
   Gozal D, 2013, RESP PHYSIOL NEUROBI, V185, P177, DOI 10.1016/j.resp.2012.08.019
   Haase VH, 2005, SEMIN CELL DEV BIOL, V16, P564, DOI 10.1016/j.semcdb.2005.03.006
   Haase VH, 2001, P NATL ACAD SCI USA, V98, P1583, DOI 10.1073/pnas.98.4.1583
   Hempleman SC, 2013, RESP PHYSIOL NEUROBI, V185, P3, DOI 10.1016/j.resp.2012.08.004
   Hickey MM, 2007, J CLIN INVEST, V117, P3879, DOI 10.1172/JCI32614
   Joseph V, 2009, CELL MOL LIFE SCI, V66, P3565, DOI 10.1007/s00018-009-0143-y
   Kaelin WG, 2008, NAT REV CANCER, V8, P865, DOI 10.1038/nrc2502
   Kaelin WG, 2007, ANNU REV PATHOL-MECH, V2, P145, DOI 10.1146/annurev.pathol.2.010506.092049
   Kameda Y, 2008, DEV BIOL, V314, P236, DOI 10.1016/j.ydbio.2007.12.002
   Kim WY, 2006, EMBO J, V25, P4650, DOI 10.1038/sj.emboj.7601300
   Koyama Y, 2000, DIABETES, V49, P1434, DOI 10.2337/diabetes.49.9.1434
   Lee S, 2005, CANCER CELL, V8, P155, DOI 10.1016/j.ccr.2005.06.015
   Li MQ, 2011, J CELL MOL MED, V15, P187, DOI 10.1111/j.1582-4934.2010.01238.x
   Lindeberg J, 2004, GENESIS, V40, P67, DOI 10.1002/gene.20065
   Lopez-Barneo J, 2008, EUR RESPIR J, V32, P1386, DOI 10.1183/09031936.00056408
   Lopez-Barneo J, 2001, ANNU REV PHYSIOL, V63, P259, DOI 10.1146/annurev.physiol.63.1.259
   Lopez-Jimenez E, 2010, MOL ENDOCRINOL, V24, P2382, DOI 10.1210/me.2010-0256
   Munoz-Bravo JL, 2013, DEVELOPMENT, V140, P3669, DOI 10.1242/dev.091256
   Macias D, 2009, HUM GENE THER, V20, P1259, DOI 10.1089/hum.2009.059
   Mack FA, 2003, CANCER CELL, V3, P75, DOI 10.1016/S1535-6108(02)00240-4
   Maxwell PH, 1999, NATURE, V399, P271, DOI 10.1038/20459
   Mazure NM, 2010, CURR OPIN CELL BIOL, V22, P177, DOI 10.1016/j.ceb.2009.11.015
   McBryde FD, 2013, NAT COMMUN, V4, DOI 10.1038/ncomms3395
   Mendez-Ferrer S, 2008, NATURE, V452, P442, DOI 10.1038/nature06685
   Ortega-Saenz P, 2013, J PHYSIOL-LONDON, V591, P6157, DOI 10.1113/jphysiol.2013.263657
   Pardal R, 2002, NAT NEUROSCI, V5, P197, DOI 10.1038/nn812
   Pardal R, 2007, CELL, V131, P364, DOI 10.1016/j.cell.2007.07.043
   Paton JFR, 2013, CURR HYPERTENS REP, V15, P273, DOI 10.1007/s11906-013-0366-z
   Perez IA, 2013, RESP PHYSIOL NEUROBI, V185, P186, DOI 10.1016/j.resp.2012.10.008
   Platero-Luengo A, 2014, CELL, V156, P291, DOI 10.1016/j.cell.2013.12.013
   Porzionato A, 2013, RESP PHYSIOL NEUROBI, V185, P194, DOI 10.1016/j.resp.2012.05.013
   Powell FL, 1998, RESP PHYSIOL, V112, P123, DOI 10.1016/S0034-5687(98)00026-7
   Rotolo T, 2008, PLOS ONE, V3, DOI 10.1371/journal.pone.0004099
   Schlisio S, 2009, J CELL MOL MED, V13, P4104, DOI 10.1111/j.1582-4934.2009.00881.x
   Schou L, 2012, RESP MED, V106, P1071, DOI 10.1016/j.rmed.2012.03.013
   Sutherland ER, 2004, NEW ENGL J MED, V350, P2689, DOI 10.1056/NEJMra030415
   Suzuki T, 1995, Kaibogaku Zasshi, V70, P130
   Timmers HJLM, 2003, J PHYSIOL-LONDON, V553, P3, DOI 10.1113/jphysiol.2003.052415
   Wehrwein EA, 2010, J PHYSIOL-LONDON, V588, P4593, DOI 10.1113/jphysiol.2010.197491
   Weir EK, 2005, NEW ENGL J MED, V353, P2042, DOI 10.1056/NEJMra050002
   Young AP, 2008, NAT CELL BIOL, V10, P361, DOI 10.1038/ncb1699
NR 50
TC 40
Z9 40
U1 0
U2 6
PU WILEY-BLACKWELL
PI HOBOKEN
PA 111 RIVER ST, HOBOKEN 07030-5774, NJ USA
SN 1757-4676
EI 1757-4684
J9 EMBO MOL MED
JI EMBO Mol. Med.
PD DEC
PY 2014
VL 6
IS 12
BP 1577
EP 1592
DI 10.15252/emmm.201404153
PG 16
WC Medicine, Research & Experimental
WE Science Citation Index Expanded (SCI-EXPANDED)
SC Research & Experimental Medicine
GA AU9LX
UT WOS:000345915400009
PM 25385837
OA Green Published, gold
DA 2023-08-27
ER

PT J
AU Qiu, B
   Wang, Y
   Wang, W
   Wang, C
   Wu, PF
   Bao, YJ
   Ou, SW
   Guo, ZZ
   Wang, YJ
AF Qiu, Bo
   Wang, Yong
   Wang, Wei
   Wang, Chao
   Wu, Pengfei
   Bao, Yijun
   Ou, Shaowu
   Guo, Zongze
   Wang, Yunjie
TI Microsurgical management of pediatric ependymomas of the fourth
   ventricle via the trans-cerebellomedullary fissure approach: A review of
   26 cases
SO ONCOLOGY LETTERS
LA English
DT Review
DE cerebellomedullary fissure; fourth ventricle; ependymoma; microsurgery
ID POSTERIOR CRANIAL FOSSA; RECURRENT INTRACRANIAL EPENDYMOMAS; TELOVELAR
   APPROACH; PROGNOSTIC-FACTORS; TRANSCEREBELLOMEDULLARY FISSURE;
   CEREBELLAR MUTISM; CHILDREN; SURVIVAL; TUMORS; ANATOMY
AB In the present study, the microsurgical management of 26 ependymomas of the fourth ventricle in children via the trans-cerebellomedullary fissure (CMF) approach was reviewed and evaluated. Clinical data were obtained from 26 ependymomas of the fourth ventricle treated with microsurgery using the trans-CMF approach from March 2006 to September 2010 at the Department of Neurosurgery of The First Affiliated Hospital of China Medical University (Shenyang, China). These data were collected and analyzed. Suboccipital median posterior fossa craniotomy and trans-CMF approach were performed in all cases for the microsurgical removal of the tumors. An additional incision was performed in the inferior medullary velum of 5 patients, in order to obtain adequate exposure of the tumors. As a result, all tumors were well exposed during surgery. Gross total resection (GTR) was achieved in 22 cases, near total resection (NTR) in 3 cases and subtotal resection (STR) in 1 case. All excised tumors were pathologically confirmed. No mortality occurred intraoperatively, and no patient presented with mutism or any other surgery-related complications. One patient suffered from postoperative hydrocephalus and received ventriculoperitoneal shunting, which relieved the symptoms. Over the 3.0-7.5-year follow-up period (mean, 4.8 years), tumor relapse occurred in 1 case with GTR, 2 cases with NTR and 1 case with STR. In total, 3 patients succumbed to tumor relapse and 4 were lost to follow-up. According to the literature and the clinical experience of the present authors, the trans-CMF approach provides safe and sufficient access to the fourth ventricle without the requirement of an incision in the inferior vermis. This approach prevents damage to the normal cerebellum and improves the surgical outcome. Tumor removal, restoration of cerebrospinal fluid circulation and preservation of brainstem function are factors that should be taken into consideration during surgery. For patients with residual tumors, adjuvant radiotherapy and/or chemotherapy may be beneficial.
C1 [Qiu, Bo; Wang, Yong; Wang, Wei; Wu, Pengfei; Bao, Yijun; Ou, Shaowu; Guo, Zongze; Wang, Yunjie] China Med Univ, Affiliated Hosp 1, Dept Neurosurg, 155 North Nanjing St, Shenyang 110001, Liaoning, Peoples R China.
   [Wang, Chao] Qingdao Univ, Coll Med, Affiliated Hosp, Dept Neurosurg, Qingdao 266003, Shandong, Peoples R China.
C3 China Medical University; Qingdao University
RP Qiu, B (通讯作者)，China Med Univ, Affiliated Hosp 1, Dept Neurosurg, 155 North Nanjing St, Shenyang 110001, Liaoning, Peoples R China.
EM bo_qiu@msn.com
RI chao, wang/P-1947-2019
OI chao, wang/0000-0002-7120-5543; Qiu, Bo/0000-0003-2109-140X
FU Natural Science Foundation of Liaoning Province (Shenyang, China)
   [2013021075]; Fund for Scientific Research of The First Affiliated
   Hospital of China Medical University (Shenyang, China) [fsfh 1304];
   Program for Liaoning Excellent Talents in University (Shenyang, China)
   [LJQ2013085]; Liaoning Provincial Project on Social Development
   (Shenyang, China) [2013225079]; Science and Technology Program of
   Shenyang City (Shenyang, China) [F12-277-1-04]
FX The present study was supported by the Natural Science Foundation of
   Liaoning Province (Shenyang, China; grant no. 2013021075 awarded to
   Professor Bo Qiu), the Fund for Scientific Research of The First
   Affiliated Hospital of China Medical University (Shenyang, China; grant
   no. fsfh 1304 awarded to Professor Bo Qiu), the Program for Liaoning
   Excellent Talents in University (Shenyang, China; grant no. LJQ2013085
   awarded to Professor Pengfei Wu), the Liaoning Provincial Project on
   Social Development (Shenyang, China; grant no. 2013225079 awarded to
   Professor Shaowu Ou) and the Science and Technology Program of Shenyang
   City (Shenyang, China; grant no. F12-277-1-04 awarded to Professor
   Shaowu Ou).
CR Abla AA, 2014, WORLD NEUROSURG, V82, pE591, DOI 10.1016/j.wneu.2014.06.017
   Akakin A, 2014, NEUROSURGERY, V74, P401, DOI 10.1227/NEU.0000000000000293
   [Anonymous], JAMA
   Bademci G, 2007, NEUROCIRUGIA, V18, P333
   Chen Duo, 2009, Clinical Oncology and Cancer Research, V6, P95, DOI 10.1007/s11805-009-0095-x
   DAILEY AT, 1995, J NEUROSURG, V83, P467, DOI 10.3171/jns.1995.83.3.0467
   Di Ieva A, 2012, NEUROSURG REV, V35, P341, DOI 10.1007/s10143-011-0371-0
   El Majdoub F, 2012, PLOS ONE, V7, DOI 10.1371/journal.pone.0047266
   El-Bahy K, 2005, ACTA NEUROCHIR, V147, P137, DOI 10.1007/s00701-004-0407-0
   FERRANTE L, 1994, ACTA NEUROCHIR, V131, P67, DOI 10.1007/BF01401455
   Fulton J F, 1937, Yale J Biol Med, V10, P89
   Gok A, 2004, NEUROSURG REV, V27, P50, DOI 10.1007/s10143-003-0286-5
   GOLDWEIN JW, 1990, CANCER-AM CANCER SOC, V66, P557, DOI 10.1002/1097-0142(19900801)66:3<557::AID-CNCR2820660325>3.0.CO;2-8
   GOLDWEIN JW, 1990, INT J RADIAT ONCOL, V19, P1497, DOI 10.1016/0360-3016(90)90362-N
   Guyotat J, 2002, J NEURO-ONCOL, V60, P255, DOI 10.1023/A:1021136029072
   Han SY, 2013, IEEE SYS MAN CYBERN, P2013, DOI 10.1109/SMC.2013.345
   IKEZAKI K, 1993, NEUROSURGERY, V32, P38, DOI 10.1227/00006123-199301000-00006
   Jittapiromsak P, 2010, NEUROSURGERY, V66, P30, DOI 10.1227/01.NEU.0000348558.35921.4E
   Kano H, 2010, J NEUROSURG-PEDIATR, V6, P417, DOI 10.3171/2010.8.PEDS10252
   Kawabata Y, 2005, J NEUROSURG, V103, P31, DOI 10.3171/jns.2005.103.1.0031
   Kawashima M, 2009, NEUROSURG REV, V32, P457, DOI 10.1007/s10143-009-0211-7
   Kilday JP, 2009, MOL CANCER RES, V7, P765, DOI 10.1158/1541-7786.MCR-08-0584
   Kojima Atsuhiro, 2003, Brain Tumor Pathol, V20, P85, DOI 10.1007/BF02483452
   KUN LE, 1988, PEDIATR NEUROSCI, V14, P57, DOI 10.1159/000120364
   Mastronardi L, 1996, NEUROSURGERY, V38, P1066, DOI 10.1097/00006123-199605000-00051
   MATSUSHIMA T, 1992, NEUROSURGERY, V30, P325, DOI 10.1227/00006123-199203000-00003
   Matsushima T, 2001, J NEUROSURG, V94, P257, DOI 10.3171/jns.2001.94.2.0257
   Matsushima T, 2014, WORLD NEUROSURG, V82, pE615, DOI 10.1016/j.wneu.2014.04.064
   Matsushima T, 2012, NEUROSURG REV, V35, P563, DOI 10.1007/s10143-012-0384-3
   Morris EB, 2009, J NEURO-ONCOL, V94, P391, DOI 10.1007/s11060-009-9866-8
   Mussi ACM, 2000, J NEUROSURG, V92, P812, DOI 10.3171/jns.2000.92.5.0812
   NAZAR GB, 1990, J NEUROSURG, V72, P408, DOI 10.3171/jns.1990.72.3.0408
   Parkinson D, 2001, NEUROSURGERY, V48, P1196, DOI 10.1097/00006123-200105000-00064
   POLLACK IF, 1995, NEUROSURGERY, V37, P655, DOI 10.1227/00006123-199510000-00008
   Puget S, 2009, CANCER-AM CANCER SOC, V115, P1338, DOI 10.1002/cncr.24150
   Rajesh BJ, 2007, CHILD NERV SYST, V23, P555, DOI 10.1007/s00381-006-0295-0
   Robertson PL, 1998, J NEUROSURG, V88, P695, DOI 10.3171/jns.1998.88.4.0695
   Ruda R, 2008, CURR OPIN NEUROL, V21, P754, DOI 10.1097/WCO.0b013e328317efe8
   Shimoji K, 2009, CHILD NERV SYST, V25, P1221, DOI 10.1007/s00381-009-0835-5
   Spagnoli D, 2000, SURG NEUROL, V54, P19, DOI 10.1016/S0090-3019(00)00272-X
   SUTTON LN, 1991, PEDIATR NEUROSURG, V16, P57, DOI 10.1159/000120509
   TORTORIDONATI P, 1995, NEURORADIOLOGY, V37, P238
   VANCALENBERGH F, 1995, NEUROSURGERY, V37, P894, DOI 10.1227/00006123-199511000-00007
   Zaheer SN, 2010, PEDIATR NEUROSURG, V46, P340, DOI 10.1159/000321539
   Ziyal IM, 1999, BRIT J NEUROSURG, V13, P276
NR 45
TC 7
Z9 8
U1 1
U2 4
PU SPANDIDOS PUBL LTD
PI ATHENS
PA POB 18179, ATHENS, 116 10, GREECE
SN 1792-1074
EI 1792-1082
J9 ONCOL LETT
JI Oncol. Lett.
PD JUN
PY 2016
VL 11
IS 6
BP 4099
EP 4106
DI 10.3892/ol.2016.4507
PG 8
WC Oncology
WE Science Citation Index Expanded (SCI-EXPANDED)
SC Oncology
GA DO2RD
UT WOS:000377626700092
PM 27313748
OA gold, Green Published
DA 2023-08-27
ER

PT J
AU Luksik, AS
   Yazigi, E
   Shah, PV
   Jackson, CM
AF Luksik, Andrew S.
   Yazigi, Eli
   Shah, Pavan
   Jackson, Christopher M.
TI CAR T Cell Therapy in Glioblastoma: Overcoming Challenges Related to
   Antigen Expression
SO CANCERS
LA English
DT Review
DE immunotherapy; glioblastoma; CAR T
ID GROWTH-FACTOR RECEPTOR; PHASE-1 DOSE-ESCALATION; INTRATUMORAL
   HETEROGENEITY; ANTITUMOR-ACTIVITY; STEM-CELLS; TARGET; IMMUNOTHERAPY;
   RADIOTHERAPY; RADIATION; GLIOMAS
AB Simple Summary Glioblastoma is the most common brain cancer, and prognosis remains dismal. Continued efforts to find better treatments have shown the promise of immunotherapy, whereby the immune response against a tumor is augmented. One particular immunotherapy, CAR T therapy, involves engineering a patient's own T cells to express a receptor that specifically targets antigens on tumor cells. This therapy has shown promise in preclinical experiments but has not shown benefit in clinical studies to date. This review explores the potential limitations of this therapy and possible ways of improving its effectiveness in treating glioblastoma. Glioblastoma (GBM) is the most common primary brain tumor, yet prognosis remains dismal with current treatment. Immunotherapeutic strategies have had limited effectiveness to date in GBM, but recent advances hold promise. One such immunotherapeutic advance is chimeric antigen receptor (CAR) T cell therapy, where autologous T cells are extracted and engineered to express a specific receptor against a GBM antigen and are then infused back into the patient. There have been numerous preclinical studies showing promising results, and several of these CAR T cell therapies are being tested in clinical trials for GBM and other brain cancers. While results in tumors such as lymphomas and diffuse intrinsic pontine gliomas have been encouraging, early results in GBM have not shown clinical benefit. Potential reasons for this are the limited number of specific antigens in GBM, their heterogenous expression, and their loss after initiating antigen-specific therapy due to immunoediting. Here, we review the current preclinical and clinical experiences with CAR T cell therapy in GBM and potential strategies to develop more effective CAR T cells for this indication.
C1 [Luksik, Andrew S.; Yazigi, Eli; Shah, Pavan; Jackson, Christopher M.] Johns Hopkins Univ, Dept Neurosurg, Sch Med, Baltimore, MD 21205 USA.
C3 Johns Hopkins University
RP Jackson, CM (通讯作者)，Johns Hopkins Univ, Dept Neurosurg, Sch Med, Baltimore, MD 21205 USA.
EM cjacks53@jh.edu
OI Yazigi, Eli/0000-0003-3537-470X
CR Ahmed N, 2017, JAMA ONCOL, V3, P1094, DOI 10.1001/jamaoncol.2017.0184
   Ahmed N, 2010, CLIN CANCER RES, V16, P474, DOI 10.1158/1078-0432.CCR-09-1322
   Al-Mayhani MTF, 2011, NEURO-ONCOLOGY, V13, P830, DOI 10.1093/neuonc/nor088
   Amini L, 2022, NAT REV CLIN ONCOL, V19, P342, DOI 10.1038/s41571-022-00607-3
   An ZY, 2018, ONCOGENE, V37, P1561, DOI 10.1038/s41388-017-0045-7
   Bagley SJ, 2022, CLIN CANCER RES, V28, P594, DOI 10.1158/1078-0432.CCR-21-2750
   Bagley SJ, 2018, NEURO-ONCOLOGY, V20, P1429, DOI 10.1093/neuonc/noy032
   Bao SD, 2006, NATURE, V444, P756, DOI 10.1038/nature05236
   Bar-Ephraim YE, 2020, NAT REV IMMUNOL, V20, P279, DOI 10.1038/s41577-019-0248-y
   Barish ME, 2022, NEOPLASIA, V30, DOI 10.1016/j.neo.2022.100801
   Bausart M, 2022, J EXP CLIN CANC RES, V41, DOI 10.1186/s13046-022-02251-2
   Beier D, 2011, MOL CANCER, V10, DOI 10.1186/1476-4598-10-128
   Beyar-Katz O, 2020, CURR OPIN HEMATOL, V27, P368, DOI 10.1097/MOH.0000000000000614
   Bielamowicz K, 2018, NEURO-ONCOLOGY, V20, P506, DOI 10.1093/neuonc/nox182
   Blank CU, 2019, NAT REV IMMUNOL, V19, P665, DOI 10.1038/s41577-019-0221-9
   Boyiadzis MM, 2018, J IMMUNOTHER CANCER, V6, DOI 10.1186/s40425-018-0460-5
   Brown CE, 2016, NEW ENGL J MED, V375, P2561, DOI 10.1056/NEJMoa1610497
   Brown CE, 2015, CLIN CANCER RES, V21, P4062, DOI 10.1158/1078-0432.CCR-15-0428
   Brown CE, 2012, CLIN CANCER RES, V18, P2199, DOI 10.1158/1078-0432.CCR-11-1669
   Chekenya M, 2008, ONCOGENE, V27, P5182, DOI 10.1038/onc.2008.157
   Chistiakov DA, 2017, EUR J PHARMACOL, V810, P70, DOI 10.1016/j.ejphar.2017.05.064
   Chmielewski M, 2013, FRONT IMMUNOL, V4, DOI 10.3389/fimmu.2013.00371
   Choe JH, 2021, SCI TRANSL MED, V13, DOI 10.1126/scitranslmed.abe7378
   Choi BD, 2019, CLIN CANCER RES, V25, P2042, DOI 10.1158/1078-0432.CCR-18-1625
   Chongsathidkiet P, 2018, NAT MED, V24, P1459, DOI 10.1038/s41591-018-0135-2
   Chow KKH, 2013, MOL THER, V21, P629, DOI 10.1038/mt.2012.210
   Cohen-Inbar O, 2016, J THER ULTRASOUND, V4, DOI 10.1186/s40349-016-0046-y
   Congdon KL, 2014, NEURO-ONCOLOGY, V16, pviii20, DOI 10.1093/neuonc/nou236
   Crane CA, 2014, P NATL ACAD SCI USA, V111, P12823, DOI 10.1073/pnas.1413933111
   DeSelm C, 2018, MOL THER, V26, P2542, DOI 10.1016/j.ymthe.2018.09.008
   Douglass J, 2021, SCI IMMUNOL, V6, DOI 10.1126/sciimmunol.abd5515
   Durgin JS, 2021, FRONT ONCOL, V11, DOI 10.3389/fonc.2021.669071
   Emlet DR, 2014, CANCER RES, V74, P1238, DOI 10.1158/0008-5472.CAN-13-1407
   Emtage PCR, 2008, CLIN CANCER RES, V14, P8112, DOI 10.1158/1078-0432.CCR-07-4910
   Eskilsson E, 2016, NEURO-ONCOLOGY, V18, P1644, DOI 10.1093/neuonc/now113
   Esparza R, 2015, J NEURO-ONCOL, V123, P449, DOI 10.1007/s11060-015-1729-x
   Feins S, 2019, AM J HEMATOL, V94, pS3, DOI 10.1002/ajh.25418
   Frey Noelle, 2019, Biol Blood Marrow Transplant, V25, pe123, DOI 10.1016/j.bbmt.2018.12.756
   Gargett T, 2022, J IMMUNOTHER CANCER, V10, DOI 10.1136/jitc-2022-005187
   Goff SL, 2019, J IMMUNOTHER, V42, P126, DOI 10.1097/CJI.0000000000000260
   Grossman SA, 2011, CLIN CANCER RES, V17, P5473, DOI 10.1158/1078-0432.CCR-11-0774
   Grossman SA, 2010, CLIN CANCER RES, V16, P2443, DOI 10.1158/1078-0432.CCR-09-3106
   Guedan S, 2019, MOL THER-METH CLIN D, V12, P145, DOI 10.1016/j.omtm.2018.12.009
   Guedan S, 2018, FRONT IMMUNOL, V9, DOI 10.3389/fimmu.2018.02460
   Gumber D, 2022, EBIOMEDICINE, V77, DOI 10.1016/j.ebiom.2022.103941
   Hegde M, 2013, MOL THER, V21, P2087, DOI 10.1038/mt.2013.185
   Heimberger AB, 2005, CLIN CANCER RES, V11, P1462, DOI 10.1158/1078-0432.CCR-04-1737
   Holland EC, 2000, P NATL ACAD SCI USA, V97, P6242, DOI 10.1073/pnas.97.12.6242
   Hsi LC, 2011, MOL CANCER THER, V10, P1149, DOI 10.1158/1535-7163.MCT-10-1064
   Jackson CM, 2019, NAT IMMUNOL, V20, P1100, DOI 10.1038/s41590-019-0433-y
   Jacob F, 2020, NAT PROTOC, V15, P4000, DOI 10.1038/s41596-020-0402-9
   Jin LC, 2019, NAT COMMUN, V10, DOI 10.1038/s41467-019-11869-4
   Jin LC, 2018, NEURO-ONCOLOGY, V20, P55, DOI 10.1093/neuonc/nox116
   Kershaw MH, 2013, NAT REV CANCER, V13, P525, DOI 10.1038/nrc3565
   Krenciute G, 2017, CANCER IMMUNOL RES, V5, P571, DOI 10.1158/2326-6066.CIR-16-0376
   Lin YJ, 2022, FRONT IMMUNOL, V13, DOI 10.3389/fimmu.2022.817296
   Liu ZH, 2023, MOL CANCER, V22, DOI 10.1186/s12943-022-01711-9
   Louis DN, 2021, NEURO-ONCOLOGY, V23, P1231, DOI 10.1093/neuonc/noab106
   Luksik AS, 2017, NEUROTHERAPEUTICS, V14, P1049, DOI 10.1007/s13311-017-0513-3
   Lyons SA, 2002, GLIA, V39, P162, DOI 10.1002/glia.10083
   Majzner RG, 2022, NATURE, V603, P934, DOI 10.1038/s41586-022-04489-4
   Majzner RG, 2018, CANCER DISCOV, V8, P1219, DOI 10.1158/2159-8290.CD-18-0442
   Maude SL, 2015, BLOOD, V125, P4017, DOI 10.1182/blood-2014-12-580068
   Morgan RA, 2010, MOL THER, V18, P843, DOI 10.1038/mt.2010.24
   Morsut L, 2016, CELL, V164, P780, DOI 10.1016/j.cell.2016.01.012
   Nazha B, 2020, FRONT ONCOL, V10, DOI 10.3389/fonc.2020.01000
   Nehama D, 2019, EBIOMEDICINE, V47, P33, DOI 10.1016/j.ebiom.2019.08.030
   Nejo T, 2020, SEMIN IMMUNOL, V47, DOI 10.1016/j.smim.2020.101385
   Newick K, 2017, ANNU REV MED, V68, P139, DOI 10.1146/annurev-med-062315-120245
   O'Rourke DM, 2017, SCI TRANSL MED, V9, DOI 10.1126/scitranslmed.aaa0984
   Oberoi RK, 2016, NEURO-ONCOLOGY, V18, P27, DOI 10.1093/neuonc/nov164
   Park AK, 2020, SCI TRANSL MED, V12, DOI 10.1126/scitranslmed.aaz1863
   Patel AP, 2014, SCIENCE, V344, P1396, DOI 10.1126/science.1254257
   Patil CG, 2019, NEUROSURGERY, V85, pE641, DOI 10.1093/neuros/nyz125
   Pellegatta S, 2018, SCI TRANSL MED, V10, DOI 10.1126/scitranslmed.aao2731
   Plaks V, 2021, BLOOD, V138, P1081, DOI 10.1182/blood.2021010930
   Porter DL, 2015, SCI TRANSL MED, V7, DOI 10.1126/scitranslmed.aac5415
   Prapa M, 2021, NPJ PRECIS ONCOL, V5, DOI 10.1038/s41698-021-00233-9
   Qazi MA, 2017, ANN ONCOL, V28, P1448, DOI 10.1093/annonc/mdx169
   Qu CR, 2022, MOL CANCER, V21, DOI 10.1186/s12943-022-01669-8
   Quattrocchi KB, 1999, J NEURO-ONCOL, V45, P141, DOI 10.1023/A:1006293606710
   Roschewski M, 2022, NEW ENGL J MED, V386, P692, DOI 10.1056/NEJMe2118899
   Sampson JH, 2010, J CLIN ONCOL, V28, P4722, DOI 10.1200/JCO.2010.28.6963
   Sattiraju A, 2017, ONCOTARGET, V8, P42997, DOI 10.18632/oncotarget.17792
   Schuster SJ, 2017, NEW ENGL J MED, V377, P2545, DOI 10.1056/NEJMoa1708566
   Seyfrid M, 2022, J IMMUNOTHER CANCER, V10, DOI 10.1136/jitc-2021-003289
   Shah NN, 2020, NAT MED, V26, P1569, DOI 10.1038/s41591-020-1081-3
   Shargian L, 2022, BRIT J HAEMATOL, V198, P838, DOI 10.1111/bjh.18335
   Shen SH, 2020, EXPERT OPIN BIOL TH, V20, P579, DOI 10.1080/14712598.2020.1727436
   Sheykhhasan M, 2022, CANCER GENE THER, V29, P1080, DOI 10.1038/s41417-021-00418-1
   Simoni Y, 2018, NATURE, V557, P575, DOI 10.1038/s41586-018-0130-2
   Sotillo E, 2015, CANCER DISCOV, V5, P1282, DOI 10.1158/2159-8290.CD-15-1020
   Stupp R, 2005, NEW ENGL J MED, V352, P987, DOI 10.1056/NEJMoa043330
   Tang X, 2019, MOL THER-ONCOLYTICS, V14, P279, DOI 10.1016/j.omto.2019.07.002
   Thaci B, 2014, NEURO-ONCOLOGY, V16, P1304, DOI 10.1093/neuonc/nou045
   Thorne AH, 2016, NEURO-ONCOLOGY, V18, P914, DOI 10.1093/neuonc/nov319
   Vescovi AL, 2006, NAT REV CANCER, V6, P425, DOI 10.1038/nrc1889
   Wang DR, 2020, SCI TRANSL MED, V12, DOI 10.1126/scitranslmed.aaw2672
   Wang KM, 2012, EXP HEMATOL ONCOL, V1, DOI 10.1186/2162-3619-1-36
   Wang QJ, 2017, CLIN CANCER RES, V23, P2267, DOI 10.1158/1078-0432.CCR-16-1421
   Weber EW, 2021, SCIENCE, V372, P49, DOI 10.1126/science.aba1786
   Wei W, 2016, CANCER CELL, V29, P563, DOI 10.1016/j.ccell.2016.03.012
   Weiss T, 2018, CLIN CANCER RES, V24, P882, DOI 10.1158/1078-0432.CCR-17-1766
   Weiss T, 2018, CANCER RES, V78, P1031, DOI 10.1158/0008-5472.CAN-17-1788
   Westin J, 2022, BLOOD, V139, P2737, DOI 10.1182/blood.2022015789
   Woroniecka KI, 2018, CLIN CANCER RES, V24, P3792, DOI 10.1158/1078-0432.CCR-18-0047
   Wykosky J, 2005, MOL CANCER RES, V3, P541, DOI 10.1158/1541-7786.MCR-05-0056
   Yang D, 2019, J IMMUNOTHER CANCER, V7, DOI 10.1186/s40425-019-0642-9
   Yang MJ, 2020, THERANOSTICS, V10, P7622, DOI 10.7150/thno.43991
   Yi ZZ, 2018, MOL THER-METH CLIN D, V9, P70, DOI 10.1016/j.omtm.2018.01.009
   Yin YB, 2018, MOL THER-ONCOLYTICS, V11, P20, DOI 10.1016/j.omto.2018.08.002
   Yu JX, 2019, NAT REV DRUG DISCOV, V18, P821, DOI 10.1038/d41573-019-00090-z
   Zhang B, 2007, J EXP MED, V204, P49, DOI 10.1084/jem.20062056
   Zhang CQ, 2018, ONCOIMMUNOLOGY, V7, DOI 10.1080/2162402X.2018.1461304
   Zhang T, 2005, BLOOD, V106, P1544, DOI 10.1182/blood-2004-11-4365
   Zhao Tong, 2022, Chin Neurosurg J, V8, P2, DOI 10.1186/s41016-021-00269-7
NR 116
TC 1
Z9 1
U1 4
U2 4
PU MDPI
PI BASEL
PA ST ALBAN-ANLAGE 66, CH-4052 BASEL, SWITZERLAND
EI 2072-6694
J9 CANCERS
JI Cancers
PD MAR
PY 2023
VL 15
IS 5
AR 1414
DI 10.3390/cancers15051414
PG 18
WC Oncology
WE Science Citation Index Expanded (SCI-EXPANDED)
SC Oncology
GA 9U3KK
UT WOS:000947614100001
PM 36900205
OA gold, Green Published
DA 2023-08-27
ER

PT J
AU Okada, T
   Fujitsu, K
   Ichikawa, T
   Miyahara, K
   Tanino, S
   Niino, H
   Yagishita, S
AF Okada, Tomu
   Fujitsu, Kazuhiko
   Ichikawa, Teruo
   Miyahara, Kousuke
   Tanino, Shin
   Niino, Hitoshi
   Yagishita, Saburou
TI Unicystic Ameloblastomatoid Cystic Craniopharyngioma: Pathological
   Discussion and Clinical Significance of Cyst Formation in
   Adamantinomatous Craniopharyngioma
SO PEDIATRIC NEUROSURGERY
LA English
DT Article
DE Craniopharyngioma; Unicystic ameloblastoma; Primary cyst; Secondary cyst
ID CHILDREN
AB An 8-year-old boy presented complaining principally of headache and vomiting. A single large cystic lesion extending from the suprasellar region to the ventral brainstem was identified, and total extirpation was performed via a right orbitozygomatic, transtemporal transchoroidal fissure approach. The cyst contents resembled motor oil, and no strong adhesions were identified between the tumor and the surrounding tissue except at the site of origin of the tumor, allowing easy dissection. The tumor originated at the junction of the adenohypophysis and the pituitary stalk. Although the histopathological diagnosis was adamantinomatous craniopharyngioma, the cyst walls comprising the majority of the tumor were not thin, fragile tissues formed by squamous metaplasia, but were thick and robust, bearing a close resemblance to unicystic ameloblastoma mixed with solid tissue. The existence of this type of cyst wall represents corroborating evidence that craniopharyngiomas are derived from the oral primordium. The existence of such tumors that can be totally extirpated in a single procedure while preserving hypothalamo-pituitary function may be taken as a warning not to rush at random to perform treatments that might encourage recurrence or regrowth by carrying out cyst fenestration and drug injection with the addition of stereotactic radiotherapy. (C) 2016 S. Karger AG, Basel
C1 [Okada, Tomu; Fujitsu, Kazuhiko; Ichikawa, Teruo; Miyahara, Kousuke; Tanino, Shin] Natl Hosp Org, Yokohama Med Ctr, Dept Neurosurg, Yokohama, Kanagawa, Japan.
   [Niino, Hitoshi; Yagishita, Saburou] Natl Hosp Org, Yokohama Med Ctr, Dept Pathol, Yokohama, Kanagawa, Japan.
RP Okada, T (通讯作者)，Natl Hosp Org, Yokohama Med Ctr, Dept Neurosurg, Totuka Ku, 3-60-2 Harajyuku, Yokohama, Kanagawa 2458575, Japan.
EM tomuokada-nsu@umin.ac.jp
CR Aquilina K, 2010, J NEUROSURG-PEDIATR, V5, P155, DOI 10.3171/2009.9.PEDS09257
   Bartels U, 2012, FRONT ENDOCRINOL, V3, P39
   Beaty NB, 2014, NEW ENGL J MED, V370, P860, DOI 10.1056/NEJMicm1308260
   Caceres A, 2005, CHILD NERV SYST, V21, P705, DOI 10.1007/s00381-005-1227-0
   Gopalan R, 2008, NEUROSURG FOCUS, V24, DOI 10.3171/FOC/2008/24/5/E5
   HAKUBA A, 1985, SURG NEUROL, V24, P405, DOI 10.1016/0090-3019(85)90300-3
   Karavitaki N, 2005, CLIN ENDOCRINOL, V62, P397, DOI 10.1111/j.1365-2265.2005.02231.x
   Kawano N, 1993, Noshuyo Byori, V10, P117
   Liu WK, 2012, NEUROSURGERY, V71, P909, DOI 10.1227/NEU.0b013e31826d5c31
   Moussa AH, 2013, BRIT J NEUROSURG, V27, P370, DOI 10.3109/02688697.2012.741732
   Okada T, 2014, JPN J NEUROSURG, V23, P142
   Paulus W, 1997, HISTOPATHOLOGY, V30, P172, DOI 10.1046/j.1365-2559.1997.d01-584.x
   Seintou A, 2014, INT J ORAL MAX SURG, V43, P405, DOI 10.1016/j.ijom.2014.01.003
   Sekine S, 2004, HISTOPATHOLOGY, V45, P573, DOI 10.1111/j.1365-2559.2004.02029.x
   YAMADA H, 1995, CANCER, V75, P2971, DOI 10.1002/1097-0142(19950615)75:12<2971::AID-CNCR2820751227>3.0.CO;2-6
NR 15
TC 2
Z9 2
U1 0
U2 7
PU KARGER
PI BASEL
PA ALLSCHWILERSTRASSE 10, CH-4009 BASEL, SWITZERLAND
SN 1016-2291
EI 1423-0305
J9 PEDIATR NEUROSURG
JI Pediatr. Neurosurg.
PY 2016
VL 51
IS 3
BP 158
EP 163
DI 10.1159/000442992
PG 6
WC Clinical Neurology; Pediatrics; Surgery
WE Science Citation Index Expanded (SCI-EXPANDED)
SC Neurosciences & Neurology; Pediatrics; Surgery
GA DL6XW
UT WOS:000375784400008
PM 26795029
DA 2023-08-27
ER

PT J
AU Kimura, N
   Shiga, K
   Kaneko, K
   Sugisawa, C
   Katabami, T
   Naruse, M
AF Kimura, Noriko
   Shiga, Kiyoto
   Kaneko, Kenichi
   Sugisawa, Chiho
   Katabami, Takayuki
   Naruse, Mitsuhide
TI The Diagnostic Dilemma of GATA3 Immunohistochemistry in Pheochromocytoma
   and Paraganglioma
SO ENDOCRINE PATHOLOGY
LA English
DT Article
DE GATA3; Immunohistochemistry; Paraganglioma; Pheochromocytoma; Antigen
   retrieval
ID EXPRESSION; TUMORS; DIFFERENTIATION; BREAST
AB Although GATA3 has been recognized as a useful marker for mammary and urothelial carcinomas, there is large variation in GATA3 expression detected in pheochromocytoma (PC) and paraganglioma (PGL), from 90% to less than 5%. For GATA3 to be a useful diagnostic marker for PCCs/PGLs, the reasons for such discrepancy must be elucidated. Thus, we compared different immunohistochemistry protocols. Three protocols for GATA3 immunohistochemistry, including the use of an automated slide stainer or manual staining with an autoclave and EDTA buffer vs citric acid buffer, were compared. Whole sections of paraffin-embedded tumors, including 30 PCCs, 37 PGLs including 15 head and neck PGLs, 5 retroperitoneal PGLs, 17 urinary bladder PGLs, and 14 neuroblastoma group tumors, were examined and compared with mammary and urothelial carcinoma sections as positive controls. Using the automated slide stainer (Benchmark ULTRA; Ventana Medical Systems) with both buffers, mammary and urothelial carcinomas demonstrated strong GATA3 positivity; however, PCCs/PGLs showed negative or weak heterogeneous staining. Manual staining with an autoclave for antigen retrieval resulted in increased GATA3 immunoreactivity in all head and neck PGLs, all retroperitoneal PGLs, 88% of urinary PGLs, 17% of PCCs, and all neuroblastomas, except for ganglion cells. The normal adrenal medulla stained weakly and heterogeneously. In conclusions, immunohistochemistry for GATA3 in PCCs/PGLs requires stronger antigen retrieval than that in mammary and urinary carcinomas. This finding is especially important to consider if GATA3 is applied for the differential diagnosis of PGLs in unusual sites as supplemental data to the expression of catecholamine-synthesizing enzymes.
C1 [Kimura, Noriko] Natl Hosp Org, Dept Diagnost Pathol, Hakodate Natl Hosp, 18-16 Kawahara, Hakodate, Hokkaido 0418512, Japan.
   [Shiga, Kiyoto] Iwate Med Univ, Dept Head & Neck Surg, Fac Grad Sch Med, Morioka, Iwate, Japan.
   [Kaneko, Kenichi] Nagasaki Univ, Dept Otolaryngol Head & Neck Surg, Grad Sch Biomed Sci, Nagasaki, Japan.
   [Sugisawa, Chiho] Showa Univ, Fujigaoka Hosp, Dept Diabet Metab & Endocrinol, Yokohama, Kanagawa, Japan.
   [Katabami, Takayuki] St Marianna Univ, Div Metab & Endocrinol, Dept Internal Med, Sch Med,Yokohama City Seibu Hosp, Yokohama, Kanagawa, Japan.
   [Naruse, Mitsuhide] Natl Hosp Org, Kyoto Med Ctr, Dept Endocrinol Metab & Hypertens, Kyoto, Japan.
   [Naruse, Mitsuhide] Ijinkai Takeda Gen Hosp, Endocrine Ctr, Kyoto, Japan.
C3 Iwate Medical University; Nagasaki University; Showa University; Saint
```
