## Supplemental Material 1 for "Bibliometric analysis of emerging trends and research foci in brainstem tumor field over thirty years (1992-2023)": savedrecs (7).txt (part 2 of 4)

```
   Marianna University
RP Kimura, N (通讯作者)，Natl Hosp Org, Dept Diagnost Pathol, Hakodate Natl Hosp, 18-16 Kawahara, Hakodate, Hokkaido 0418512, Japan.
EM kimura.noriko.sf@mail.hosp.go.jp
CR Asa SL, 2018, J CLIN MED, V7, DOI 10.3390/jcm7090280
   Asselin-Labat ML, 2007, NAT CELL BIOL, V9, P201, DOI 10.1038/ncb1530
   Hoene V, 2009, BRIT J CANCER, V101, P1481, DOI 10.1038/sj.bjc.6605276
   Katagiri K, 2019, HEAD NECK-J SCI SPEC, V41, P3159, DOI 10.1002/hed.25805
   Kouros-Mehr H, 2006, CELL, V127, P1041, DOI 10.1016/j.cell.2006.09.048
   Liu HY, 2012, AM J CLIN PATHOL, V138, P57, DOI 10.1309/AJCP5UAFMSA9ZQBZ
   Miettinen M, 2014, AM J SURG PATHOL, V38, P13, DOI 10.1097/PAS.0b013e3182a0218f
   Moriguchi T, 2006, DEVELOPMENT, V133, P3871, DOI 10.1242/dev.02553
   Nonaka D, 2013, AM J SURG PATHOL, V37, P1236, DOI 10.1097/PAS.0b013e318289c765
   Ordonez NG, 2014, APPL IMMUNOHISTO M M, V22, P756, DOI 10.1097/PAI.0000000000000007
   Osinga TE, 2015, NEUROENDOCRINOLOGY, V101, P289, DOI 10.1159/000377703
   Peng HW, 2015, MOL MED REP, V11, P881, DOI 10.3892/mmr.2014.2809
   Perrino CM, 2017, HISTOPATHOLOGY, V71, P475, DOI 10.1111/his.13229
   SACHS C, 2019, MODERN PATHOL S2, V32, P22
   Shi SR, 2007, J HISTOCHEM CYTOCHEM, V55, P105, DOI 10.1369/jhc.6P7080.2006
   So JS, 2013, MODERN PATHOL, V26, P1365, DOI 10.1038/modpathol.2013.76
   Sugiski S, 2017, 2017 24TH INTERNATIONAL WORKSHOP ON ACTIVE-MATRIX FLATPANEL DISPLAYS AND DEVICES (AM-FPD), P190
   Tischler AS, 2017, WHO CLASSIFICATION T, P183
   Tsarovina K, 2004, DEVELOPMENT, V131, P4775, DOI 10.1242/dev.01370
   Weissferdt A, 2014, HUM PATHOL, V45, P2463, DOI 10.1016/j.humpath.2014.08.013
   Yoon NK, 2010, HUM PATHOL, V41, P1794, DOI 10.1016/j.humpath.2010.06.010
NR 21
TC 13
Z9 13
U1 0
U2 0
PU HUMANA PRESS INC
PI TOTOWA
PA 999 RIVERVIEW DRIVE SUITE 208, TOTOWA, NJ 07512 USA
SN 1046-3976
EI 1559-0097
J9 ENDOCR PATHOL
JI Endocr. Pathol.
PD JUN
PY 2020
VL 31
IS 2
BP 95
EP 100
DI 10.1007/s12022-020-09618-1
PG 6
WC Endocrinology & Metabolism; Pathology
WE Science Citation Index Expanded (SCI-EXPANDED)
SC Endocrinology & Metabolism; Pathology
GA LS8GC
UT WOS:000536618300001
PM 32303954
DA 2023-08-27
ER

PT J
AU Qi, J
   Jia, W
   Zhang, LW
   Zhang, JT
   Wu, Z
AF Qi, Ji
   Jia, Wang
   Zhang, Liwei
   Zhang, Junting
   Wu, Zhen
TI Risk Factors for Postoperative Cerebral Vasospasm After Surgical
   Resection of Acoustic Neuroma
SO WORLD NEUROSURGERY
LA English
DT Article
DE Acoustic neuroma; Cerebral vasospasm; Risk factors; Transcranial Doppler
   ultrasound
ID TRANSCRANIAL DOPPLER ULTRASONOGRAPHY; INTERNAL AUDITORY ARTERY;
   SUBARACHNOID HEMORRHAGE; COMPUTED-TOMOGRAPHY; SELECTIVE LESIONS; TUMOR
   RESECTION; MANAGEMENT; DIAGNOSIS; BLOOD
AB BACKGROUND: Cerebral vasospasm is an important cause of morbidity after subarachnoid hemorrhage, but can also occur after resection of acoustic neuroma. This study aimed to identify factors associated with postoperative cerebral vasospasm in patients with acoustic neuroma.
   METHODS: This was a retrospective analysis of patients with acoustic neuroma (diagnosed by preoperative magnetic resonance imaging and postoperative pathology) treated between April 2013 and February 2014 in a hospital in China. Patients with other intracranial abnormalities, postoperative vasoactive drug use, or postoperative abnormalities in consciousness, vital signs, blood electrolytes, or arterial blood gases were excluded. The neurilemmoma was removed using the suboccipital retrosigmoid sinus approach, with care taken to minimize bleeding and protect the facial, trigeminal, and lower cranial nerves and brainstem. Flow velocities in the bilateral internal carotid, middle cerebral, and anterior cerebral arteries, assessed with transcranial Doppler ultrasonography before surgery and on postoperative days 1, 3, 5, 7, and 9, were used to detect cerebral vasospasm (mild, 120-140 cm/s; moderate, 141-200 cm/s; severe, >200 cm/s). Factors associated with vasospasm were identified by univariate and multivariate analyses.
   RESULTS: Forty-three (53.8%) of the 80 patients (36 men) included were diagnosed with cerebral vasospasm: 5 (11.6%) were categorized as mild, 36 (83.7%) as moderate, and 2 (4.7%) as severe. Multivariate analysis showed that younger patient age, larger tumor size, and firm tumor consistency were independently associated with postoperative cerebral vasospasm (P < 0.05).
   CONCLUSIONS: Younger patient age, larger tumor size, and firmer tumor consistency were independently associated with postoperative cerebral vasospasm in patients with acoustic neuroma.
C1 [Qi, Ji; Jia, Wang; Zhang, Liwei; Zhang, Junting; Wu, Zhen] Capital Med Univ, Beijing Tiantan Hosp, Beijing, Peoples R China.
C3 Capital Medical University
RP Zhang, LW (通讯作者)，Capital Med Univ, Beijing Tiantan Hosp, Beijing, Peoples R China.
EM zhanglwsci@sina.com
CR AASLID R, 1984, J NEUROSURG, V60, P37, DOI 10.3171/jns.1984.60.1.0037
   AOKI N, 1995, ACTA NEUROCHIR, V132, P53, DOI 10.1007/BF01404848
   Bejjani GK, 1999, SURG NEUROL, V52, P577, DOI 10.1016/S0090-3019(99)00108-1
   Chhor V, 2011, CRIT CARE, V15, DOI 10.1186/cc10345
   Claassen J, 2001, STROKE, V32, P2012, DOI 10.1161/hs0901.095677
   Conway JE, 2001, STROKE, V32, P2338, DOI 10.1161/hs1001.097041
   DEALMEIDA GM, 1985, SURG NEUROL, V23, P38, DOI 10.1016/0090-3019(85)90157-0
   Dusick JR, 2013, SEMIN NEUROL, V33, P488, DOI 10.1055/s-0033-1364216
   FISHER CM, 1980, NEUROSURGERY, V6, P1, DOI 10.1227/00006123-198001000-00001
   Frontera JA, 2009, STROKE, V40, P1963, DOI 10.1161/STROKEAHA.108.544700
   Inagawa T, 2014, NEUROL MED-CHIR, V54, P465, DOI 10.2176/nmc.oa.2013-0169
   Jacob JT, 2011, NEUROCRIT CARE, V14, P86, DOI 10.1007/s12028-010-9464-9
   Kanamaru Kenji, 2015, Acta Neurochir Suppl, V120, P291, DOI 10.1007/978-3-319-04981-6_49
   Kania R, 2003, Ann Otolaryngol Chir Cervicofac, V120, P94
   Kincaid MS, 2009, J NEUROSURG, V110, P67, DOI 10.3171/2008.4.17520
   LEROUX PD, 1991, SURG NEUROL, V36, P25, DOI 10.1016/0090-3019(91)90128-V
   Li Ping, 2009, Nan Fang Yi Ke Da Xue Xue Bao, V29, P280
   McGirt MJ, 2003, J NEUROSURG, V98, P1222, DOI 10.3171/jns.2003.98.6.1222
   Mom T, 2000, AM J OTOL, V21, P735
   Morawski K, 2003, OTOL NEUROTOL, V24, P918, DOI 10.1097/00129492-200311000-00017
   Oertel M, 2005, J NEUROSURG, V103, P812, DOI 10.3171/jns.2005.103.5.0812
   PASQUALIN A, 1984, NEUROSURGERY, V15, P344, DOI 10.1227/00006123-198409000-00009
   RINNE J, 1995, NEUROSURGERY, V36, P31, DOI 10.1227/00006123-199501000-00003
   SEILER RW, 1986, J NEUROSURG, V64, P594, DOI 10.3171/jns.1986.64.4.0594
   Sen J, 2003, LANCET NEUROL, V2, P614, DOI 10.1016/S1474-4422(03)00531-3
   Sloan MA, 2004, NEUROLOGY, V62, P1468, DOI 10.1212/WNL.62.9.1468
   Suhardja A, 2004, NAT CLIN PRACT CARD, V1, P110, DOI 10.1038/ncpcardio0046
   SVENDGAARD NA, 1987, J CEREBR BLOOD F MET, V7, P21, DOI 10.1038/jcbfm.1987.4
   SVENDGAARD NA, 1986, J CEREBR BLOOD F MET, V6, P650, DOI 10.1038/jcbfm.1986.120
   SVENDGAARD NA, 1992, ACTA NEUROCHIR, V118, P137, DOI 10.1007/BF01401299
   Torbey MT, 2001, STROKE, V32, P2005, DOI 10.1161/hs0901.094622
   Wedekind C, 1996, ZBL NEUROCHIR, V57, P163
   Zubkov ZY, 2000, SURG NEUROL, V53, P126
NR 33
TC 10
Z9 10
U1 0
U2 3
PU ELSEVIER SCIENCE INC
PI NEW YORK
PA STE 800, 230 PARK AVE, NEW YORK, NY 10169 USA
SN 1878-8750
EI 1878-8769
J9 WORLD NEUROSURG
JI World Neurosurg.
PD DEC
PY 2015
VL 84
IS 6
BP 1686
EP 1690
DI 10.1016/j.wneu.2015.07.016
PG 5
WC Clinical Neurology; Surgery
WE Science Citation Index Expanded (SCI-EXPANDED)
SC Neurosciences & Neurology; Surgery
GA CY3CQ
UT WOS:000366286300042
PM 26187110
DA 2023-08-27
ER

PT J
AU Banan, R
   Akbarian, A
   Samii, M
   Samii, A
   Bertalanffy, H
   Lehmann, U
   Hartmann, C
   Bruning, R
AF Banan, Rouzbeh
   Akbarian, Arash
   Samii, Majid
   Samii, Amir
   Bertalanffy, Helmut
   Lehmann, Ulrich
   Hartmann, Christian
   Bruening, Roland
TI Diffuse midline gliomas, H3 K27M-mutant are associated with less
   peritumoral edema and contrast enhancement in comparison to
   glioblastomas, H3 K27M-wildtype of midline structures
SO PLOS ONE
LA English
DT Article
ID BRAIN-STEM GLIOMAS; K27M MUTATIONS; RADIOTHERAPY; ADULTS; TUMORS;
   CLASSIFICATION; PATHOGENESIS; METHYLATION; CHILDREN; FEATURES
AB Purpose The entity 'diffuse midline glioma, H3 K27M-mutant (DMG)' was introduced in the revised 4(th) edition of the 2016 WHO classification of brain tumors. However, there are only a few reports on magnetic resonance imaging (MRI) of these tumors. Thus, we conducted a retrospective survey focused on MRI features of DMG compared to midline glioblastomas H3 K27M-wildtype (mGBM-H3wt). Methods We identified 24 DMG cases and 19 mGBM-H3wt patients as controls. After being retrospectively evaluated for microscopic evidence of microvascular proliferations (MVP) and tumor necrosis by two experienced neuropathologists to identify the defining histological criteria of mGBM-H3wt, the samples were further analyzed by two experienced readers regarding imaging features such as shape, peritumoral edema and contrast enhancement. Results The DMG were found in the thalamus in 37.5% of cases (controls 63%), in the brainstem in 50% (vs. 32%) and spinal cord in 12.5% (vs. 5%). In MRI and considering MVP, DMG were found to be by far less likely to develop peritumoral edema (OR: 0.13; 95%-CL: 0.02-0.62) (p = 0.010). They, similarly, were associated with a significantly lower probability of developing strong contrast enhancement compared to mGBM-H3wt (OR: 0.10; 95%-CL: 0.02-0.47) (P = 0.003). Conclusion Despite having highly variable imaging features, DMG exhibited markedly less edema and lower contrast enhancement in MRI compared to mGBM-H3wt. Of these features, the enhancement level was associated with evidence of MVP.
C1 [Banan, Rouzbeh] Heidelberg Univ, Dept Neuropathol, Heidelberg, Germany.
   [Banan, Rouzbeh; Hartmann, Christian] Hannover Med Sch, Inst Pathol, Dept Neuropathol, Hannover, Germany.
   [Akbarian, Arash] INI Hannover, Dept Neuroradiol, Hannover, Germany.
   [Samii, Majid; Samii, Amir; Bertalanffy, Helmut] INI Hannover, Dept Neurosurg, Hannover, Germany.
   [Lehmann, Ulrich] Hannover Med Sch, Inst Pathol, Hannover, Germany.
   [Bruening, Roland] Asklepios Klin Barmbek, Radiol & Neuroradiol, Hamburg, Germany.
C3 Ruprecht Karls University Heidelberg; Hannover Medical School; Hannover
   Medical School
RP Bruning, R (通讯作者)，Asklepios Klin Barmbek, Radiol & Neuroradiol, Hamburg, Germany.
EM roentgen.barmbek@asklepios.com
OI Hartmann, Christian/0009-0004-3700-3536
CR Aboian MS, 2017, AM J NEURORADIOL, V38, P795, DOI 10.3174/ajnr.A5076
   Aihara K, 2014, NEURO-ONCOLOGY, V16, P140, DOI 10.1093/neuonc/not144
   Alzoubi H., 2020, CLIN NEUROPATHOL
   [Anonymous], 2007, WHO HISTOLOGICAL CLA
   Bailey S, 2013, EUR J CANCER, V49, P3856, DOI 10.1016/j.ejca.2013.08.006
   Banan R, 2020, ACTA NEUROPATHOL, V140, P569, DOI 10.1007/s00401-020-02194-y
   Banan R, 2017, ACTA NEUROPATHOL COM, V5, DOI 10.1186/s40478-017-0500-2
   Batchala PP, 2019, AM J NEURORADIOL, V40, P426, DOI 10.3174/ajnr.A5957
   Bender S, 2013, CANCER CELL, V24, P660, DOI 10.1016/j.ccr.2013.10.006
   Bruening R, 2000, AM J NEURORADIOL, V21, P1603
   Buczkowicz P, 2014, ACTA NEUROPATHOL, V128, P573, DOI 10.1007/s00401-014-1319-6
   Capper D, 2018, NATURE, V555, P469, DOI 10.1038/nature26000
   Chan KM, 2013, GENE DEV, V27, P985, DOI 10.1101/gad.217778.113
   Chen H, 2019, EUR J RADIOL, V114, P152, DOI 10.1016/j.ejrad.2019.03.006
   Chiang J, 2020, ACTA NEUROPATHOL COM, V8, DOI 10.1186/s40478-020-00930-9
   Cohen KJ, 2011, NEURO-ONCOLOGY, V13, P410, DOI 10.1093/neuonc/noq205
   Daoud EV, 2018, J NEUROPATH EXP NEUR, V77, P302, DOI 10.1093/jnen/nly006
   Fisher PG, 1999, INT J RADIAT ONCOL, V43, P947
   Gessi M, 2016, ACTA NEUROPATHOL, V132, P635, DOI 10.1007/s00401-016-1608-3
   Gilbert AR, 2018, PEDIATR NEUROSURG, V53, P59, DOI 10.1159/000481513
   Hankinson TC, 2016, PEDIATR BLOOD CANCER, V63, P716, DOI 10.1002/pbc.25836
   He P., 2019, WORLD NEUROSURG
   Herz HM, 2014, SCIENCE, V345, P1065, DOI 10.1126/science.1255104
   Hong B, 2018, ACTA NEUROCHIR, V160, P2237, DOI 10.1007/s00701-018-3673-y
   Joyon N, 2017, NEUROPATH APPL NEURO, V43, P271, DOI 10.1111/nan.12329
   Kleinschmidt-DeMasters BK, 2017, BRAIN PATHOL, V27, P846, DOI 10.1111/bpa.12455
   Kleinschmidt-DeMasters BK, 2018, CLIN NEUROPATHOL, V37, P53, DOI 10.5414/NP301085
   Korshunov A, 2017, ACTA NEUROPATHOL, V134, P507, DOI 10.1007/s00401-017-1710-1
   Korshunov A, 2015, ACTA NEUROPATHOL, V129, P669, DOI 10.1007/s00401-015-1405-4
   Lee J, 2017, J NEURO-ONCOL, V132, P1, DOI 10.1007/s11060-016-2349-9
   Lewis J, 1997, INT J RADIAT ONCOL, V38, P925, DOI 10.1016/S0360-3016(97)00134-X
   Lewis PW, 2013, SCIENCE, V340, P857, DOI 10.1126/science.1232245
   Louis D.N., 2016, WHO CLASSIFICATION G, V4th ed.
   Louis DN, 2018, ACTA NEUROPATHOL, V135, P639, DOI 10.1007/s00401-018-1826-y
   Maldonado MD, 2018, J NEURO-ONCOL, V140, P107, DOI 10.1007/s11060-018-2939-9
   Meyronet D, 2017, NEURO-ONCOLOGY, V19, P1127, DOI 10.1093/neuonc/now274
   Nguyen TB, 2016, AM J NEURORADIOL, V37, P2217, DOI 10.3174/ajnr.A4908
   Orillac C, 2016, ACTA NEUROPATHOL COM, V4, DOI 10.1186/s40478-016-0361-0
   Porkholm M, 2018, PEDIATR BLOOD CANCER, V65, DOI 10.1002/pbc.26751
   Quick-Weller J, 2017, J CLIN NEUROSCI, V44, P254, DOI 10.1016/j.jocn.2017.06.028
   Roth P, 2013, EXPERT REV ANTICANC, V13, P1319, DOI 10.1586/14737140.2013.852473
   Schreck KC, 2019, J NEURO-ONCOL, V143, P87, DOI 10.1007/s11060-019-03134-x
   Solomon DA, 2016, BRAIN PATHOL, V26, P569, DOI 10.1111/bpa.12336
   Suchorska B, 2019, EUR J CANCER, V107, P15, DOI 10.1016/j.ejca.2018.10.019
   Theeler BJ, 2015, J NEUROL SCI, V353, P92, DOI 10.1016/j.jns.2015.04.014
   Thompson G, 2010, NEUROIMAG CLIN N AM, V20, P337, DOI 10.1016/j.nic.2010.04.008
   Tynninen O, 1999, INVEST RADIOL, V34, P427, DOI 10.1097/00004424-199906000-00007
   Yang XY, 2011, J BIOMED BIOTECHNOL, DOI 10.1155/2011/732848
   Zhang LW, 2014, NAT GENET, V46, P726, DOI 10.1038/ng.2995
   Zhou H, 2019, J NEURO-ONCOL, V142, P299, DOI 10.1007/s11060-019-03096-0
NR 50
TC 9
Z9 9
U1 0
U2 1
PU PUBLIC LIBRARY SCIENCE
PI SAN FRANCISCO
PA 1160 BATTERY STREET, STE 100, SAN FRANCISCO, CA 94111 USA
SN 1932-6203
J9 PLOS ONE
JI PLoS One
PD AUG 4
PY 2021
VL 16
IS 8
AR e0249647
DI 10.1371/journal.pone.0249647
PG 12
WC Multidisciplinary Sciences
WE Science Citation Index Expanded (SCI-EXPANDED)
SC Science & Technology - Other Topics
GA UA6IY
UT WOS:000685264900001
PM 34347774
OA gold, Green Published
DA 2023-08-27
ER

PT J
AU Yasuda, K
   Onimaru, R
   Okamoto, S
   Shiga, T
   Katoh, N
   Tsuchiya, K
   Suzuki, R
   Takeuchi, W
   Kuge, Y
   Tamaki, N
   Shirato, H
AF Yasuda, Koichi
   Onimaru, Rikiya
   Okamoto, Shozo
   Shiga, Tohru
   Katoh, Norio
   Tsuchiya, Kazuhiko
   Suzuki, Ryusuke
   Takeuchi, Wataru
   Kuge, Yuji
   Tamaki, Nagara
   Shirato, Hiroki
TI [F-18]fluoromisonidazole and a New PET System With Semiconductor
   Detectors and a Depth of Interaction System for Intensity Modulated
   Radiation Therapy for Nasopharyngeal Cancer
SO INTERNATIONAL JOURNAL OF RADIATION ONCOLOGY BIOLOGY PHYSICS
LA English
DT Article
ID POSITRON-EMISSION-TOMOGRAPHY; F-18 FLUOROMISONIDAZOLE; NECK-CANCER;
   TUMOR; HYPOXIA; HEAD; RADIOTHERAPY; CARCINOMA
AB Purpose: The impact of a new type of positron emission tomography (New PET) with semiconductor detectors using F-18-labeled fluoromisonidazole (FMISO)-guided intensity modulated radiation therapy (IMRT) was compared with a state-of-the-art PET/computed tomography (PET/CT) system in nasopharyngeal cancer (NPC) patients.
   Methods and Materials: Twenty-four patients with non-NPC malignant tumors (control group) and 16 patients with NPC were subjected to FMISO-PET. The threshold of the tumor-to-muscle (T/M) ratio in each PET scan was calculated. The hypoxic volume within the gross tumor volume (GTVh) was determined using each PET ((NewPET)GTVh and (PET/CT)GTVh, respectively). Dose escalation IMRT plans prescribing 84 Gy to each GTVh were carried out.
   Results: The threshold of the T/M ratio was 1.35 for New PET and 1.23 for PET/CT. The mean volume of NewPETGTVh was significantly smaller than that of PET/CTGTVh (1.5 +/- 1.6 cc vs 4.7 +/- 4.6 cc, respectively; P = .0020). The dose escalation IMRT plans using New PET were superior in dose distribution to those using PET/CT. Dose escalation was possible in all 10 New PET-guided plans but not in 1 PET/CT-guided plan, because the threshold dose to the brainstem was exceeded.
   Conclusions: New PET was found to be useful for accurate dose escalation in FMISO-guided IMRT for patients with NPC. (c) 2013 Elsevier Inc.
C1 [Yasuda, Koichi; Onimaru, Rikiya; Katoh, Norio; Tsuchiya, Kazuhiko; Shirato, Hiroki] Hokkaido Univ, Grad Sch Med, Dept Radiol, Sapporo, Hokkaido, Japan.
   [Okamoto, Shozo; Shiga, Tohru; Tamaki, Nagara] Hokkaido Univ, Grad Sch Med, Dept Nucl Med, Sapporo, Hokkaido, Japan.
   [Okamoto, Shozo; Shiga, Tohru; Tamaki, Nagara] Hokkaido Univ, Grad Sch Med, Dept Med Phys, Sapporo, Hokkaido, Japan.
   [Kuge, Yuji] Hokkaido Univ, Cent Inst Isotope Sci, Sapporo, Hokkaido, Japan.
   [Takeuchi, Wataru] Hitachi Ltd, Cent Res Lab, Hitachi, Ibaraki, Japan.
C3 Hokkaido University; Hokkaido University; Hokkaido University; Hokkaido
   University; Hitachi Limited
RP Onimaru, R (通讯作者)，Hokkaido Univ, Grad Sch Med, Dept Radiol, North 15,West 7, Sapporo, Hokkaido, Japan.
EM ronimaru@pop.med.hokudai.ac.jp
RI Yasuda, Koichi/ABE-6380-2021; Onimaru, Rikiya/C-9805-2012; Suzuki,
   Ryusuke/A-6672-2012; Shirato, Hiroki/A-7068-2010; Katoh,
   Norio/A-5488-2012
OI Onimaru, Rikiya/0000-0002-4768-2358; Suzuki,
   Ryusuke/0000-0002-4635-9487; Katoh, Norio/0000-0003-3959-2114
FU "Formation of Innovation Center for Fusion of Advanced Technologies"
   from the Japanese Ministry of Education, Culture, Sport, Science and
   Technology
FX This project received a grant-in-aid entitled "Formation of Innovation
   Center for Fusion of Advanced Technologies" from the Japanese Ministry
   of Education, Culture, Sport, Science and Technology.
CR Bentzen SM, 2011, SEMIN RADIAT ONCOL, V21, P101, DOI 10.1016/j.semradonc.2010.10.001
   Chao KSC, 2001, INT J RADIAT ONCOL, V49, P1171, DOI 10.1016/S0360-3016(00)01433-4
   Choi W, 2010, RADIOTHER ONCOL, V97, P176, DOI 10.1016/j.radonc.2010.04.012
   DeLaney TF, 2007, TECHNOL CANCER RES T, V6, P61, DOI 10.1177/15330346070060S410
   Gagel B, 2004, STRAHLENTHER ONKOL, V180, P616, DOI 10.1007/s00066-004-1229-y
   GRAY LH, 1953, BRIT J RADIOL, V26, P638, DOI 10.1259/0007-1285-26-312-638
   Hirata K, 2012, EUR J NUCL MED MOL I, V39, P760, DOI 10.1007/s00259-011-2037-0
   Hunt MA, 2001, INT J RADIAT ONCOL, V49, P623, DOI 10.1016/S0360-3016(00)01389-4
   Katoh N, 2012, INT J RADIAT ONCOL, V82, pE671, DOI 10.1016/j.ijrobp.2011.09.011
   Lee N, 2009, INT J RADIAT ONCOL, V75, P101, DOI 10.1016/j.ijrobp.2008.10.049
   Lee NY, 2008, INT J RADIAT ONCOL, V70, P2, DOI 10.1016/j.ijrobp.2007.06.039
   Morimoto Y, 2011, IEEE T NUCL SCI, V58, P2181, DOI 10.1109/TNS.2011.2146790
   Nordsmark M, 2005, RADIOTHER ONCOL, V77, P18, DOI 10.1016/j.radonc.2005.06.038
   Popple RA, 2002, INT J RADIAT ONCOL, V54, P921, DOI 10.1016/S0360-3016(02)03007-9
   RASEY JS, 1990, RADIAT RES, V122, P301, DOI 10.2307/3577760
   Shiga T, 2009, J NUCL MED, V50, P148, DOI 10.2967/jnumed.108.054833
   Thorwarth D, 2005, PHYS MED BIOL, V50, P2209, DOI 10.1088/0031-9155/50/10/002
   Thorwarth D, 2007, INT J RADIAT ONCOL, V68, P291, DOI 10.1016/j.ijrobp.2006.11.061
   Yeh SH, 1996, EUR J NUCL MED, V23, P1378, DOI 10.1007/BF01367595
NR 19
TC 16
Z9 17
U1 0
U2 8
PU ELSEVIER SCIENCE INC
PI NEW YORK
PA 360 PARK AVE SOUTH, NEW YORK, NY 10010-1710 USA
SN 0360-3016
J9 INT J RADIAT ONCOL
JI Int. J. Radiat. Oncol. Biol. Phys.
PD JAN 1
PY 2013
VL 85
IS 1
BP 142
EP 147
DI 10.1016/j.ijrobp.2012.03.029
PG 6
WC Oncology; Radiology, Nuclear Medicine & Medical Imaging
WE Science Citation Index Expanded (SCI-EXPANDED)
SC Oncology; Radiology, Nuclear Medicine & Medical Imaging
GA 052NN
UT WOS:000312204700051
PM 22583608
OA Green Submitted
DA 2023-08-27
ER

PT J
AU Banan, R
   Stichel, D
   Bleck, A
   Hong, BJ
   Lehmann, U
   Suwala, A
   Reinhardt, A
   Schrimpf, D
   Buslei, R
   Stadelmann, C
   Ehlert, K
   Prinz, M
   Acker, T
   Schittenhelm, J
   Kaul, D
   Schweizer, L
   Capper, D
   Harter, PN
   Etminan, N
   Jones, DTW
   Pfister, SM
   Herold-Mende, C
   Wick, W
   Sahm, F
   von Deimling, A
   Hartman, C
   Reuss, DE
AF Banan, Rouzbeh
   Stichel, Damian
   Bleck, Anja
   Hong, Bujung
   Lehmann, Ulrich
   Suwala, Abigail
   Reinhardt, Annekathrin
   Schrimpf, Daniel
   Buslei, Rolf
   Stadelmann, Christine
   Ehlert, Karoline
   Prinz, Marco
   Acker, Till
   Schittenhelm, Jens
   Kaul, David
   Schweizer, Leonille
   Capper, David
   Harter, Patrick N.
   Etminan, Nima
   Jones, David T. W.
   Pfister, Stefan M.
   Herold-Mende, Christel
   Wick, Wolfgang
   Sahm, Felix
   von Deimling, Andreas
   Hartman, Christian
   Reuss, David E.
TI Infratentorial IDH-mutant astrocytoma is a distinct subtype
SO ACTA NEUROPATHOLOGICA
LA English
DT Article
DE Infratentorial diffuse astrocytomas; IDH; ATRX; DNA methylation; Subtype
ID METHYLATION-BASED CLASSIFICATION; GRADE II; MUTATIONS; GLIOMAS; ATRX;
   PREVALENCE; FREQUENT; SYSTEM
AB Diffuse IDH-mutant astrocytic tumors are rarely diagnosed in the cerebellum or brainstem. In this multi-institutional study, we characterized a series of primary infratentorial IDH-mutant astrocytic tumors with respect to clinical and molecular parameters. We report that about 80% of IDH mutations in these tumors are of non-IDH1-R132H variants which are rare in supratentorial astrocytomas. Most frequently, IDH1-R132C/G and IDH2-R172S/G mutations were present. Moreover, the frequencies of ATRX-loss andMGMTpromoter methylation, which are typically associated with IDH mutations in supratentorial astrocytic tumors, were significantly lower in the infratentorial compartment. Gene panel sequencing revealed two samples with IDH1-R132C/H3F3A-K27M co-mutations. Genome-wide DNA methylation as well as chromosomal copy number profiling provided further evidence for a molecular distinctiveness of infratentorial IDH-mutant astrocytomas. Clinical outcome of patients with infratentorial IDH-mutant astrocytomas is significantly better than that of patients with diffuse midline gliomas, H3K27M-mutant (p < 0.005) and significantly worse than that of patients with supratentorial IDH-mutant astrocytomas (p = 0.028). The presented data highlight the very existence and distinctiveness of infratentorial IDH-mutant astrocytomas that have important implications for diagnostics and prognostication. They imply that molecular testing is critical for detection of these tumors, since many of these tumors cannot be identified by immunohistochemistry applied for the mutated IDH1-R132H protein or loss of ATRX.
C1 [Banan, Rouzbeh; Bleck, Anja; Hartman, Christian] Hannover Med Sch MHH, Inst Pathol, Dept Neuropathol, Carl Neuberg Str 1, D-30625 Hannover, Germany.
   [Stichel, Damian; Suwala, Abigail; Reinhardt, Annekathrin; Schrimpf, Daniel; Sahm, Felix; von Deimling, Andreas; Reuss, David E.] German Consortium Translat Canc Res DKTK, Clin Cooperat Unit Neuropathol, German Canc Res Ctr DKFZ, Heidelberg, Germany.
   [Hong, Bujung] Hannover Med Sch, Dept Neurosurg, Hannover, Germany.
   [Lehmann, Ulrich] Hannover Med Sch, Inst Pathol, Hannover, Germany.
   [Suwala, Abigail; Reinhardt, Annekathrin; Schrimpf, Daniel; Sahm, Felix; von Deimling, Andreas; Reuss, David E.] Heidelberg Univ Hosp, Inst Pathol, Dept Neuropathol, Heidelberg, Germany.
   [Buslei, Rolf] Klinikum Bamberg, Inst Pathol, Bamberg, Germany.
   [Stadelmann, Christine] Univ Med Ctr Gottingen, Inst Neuropathol, Gottingen, Germany.
   [Ehlert, Karoline] Ernst Moritz Arndt Univ Greifswald, Dept Pediat Oncol & Hematol, Greifswald, Germany.
   [Prinz, Marco] Univ Freiburg, Inst Neuropathol, Freiburg, Germany.
   [Acker, Till] Univ Giessen, Inst Neuropathol, Giessen, Germany.
   [Schittenhelm, Jens] Univ Tubingen, Dept Neuropathol, Tubingen, Germany.
   [Kaul, David] Charite Univ Med Berlin, Dept Radiat Oncol & Radiotherapy, Berlin, Germany.
   [Schweizer, Leonille; Capper, David] Charite Univ Med Berlin, Dept Neuropathol, Berlin, Germany.
   [Schweizer, Leonille; Capper, David] Free Univ Berlin, Berlin, Germany.
   [Schweizer, Leonille; Capper, David] Humboldt Univ, Berlin, Germany.
   [Schweizer, Leonille; Capper, David] Berlin Inst Hlth, Berlin, Germany.
   [Schweizer, Leonille; Capper, David] German Canc Consortium DKTK, German Canc Res Ctr DKFZ, Partner Site Berlin, Heidelberg, Germany.
   [Harter, Patrick N.] Goethe Univ, Inst Neurol, Edinger Inst, Frankfurt, Germany.
   [Harter, Patrick N.] German Canc Consortium DKTK, Partner Site Frankfurt Mainz, Frankfurt, Germany.
   [Harter, Patrick N.] German Canc Res Ctr, Heidelberg, Germany.
   [Harter, Patrick N.] Frankfurt Canc Inst FCI, Frankfurt, Germany.
   [Etminan, Nima] Heidelberg Univ, Univ Hosp Mannheim, Dept Neurosurg, Heidelberg, Germany.
   [Jones, David T. W.; Pfister, Stefan M.; Wick, Wolfgang; von Deimling, Andreas] German Canc Consortium DKTK, Heidelberg, Germany.
   [Jones, David T. W.; Pfister, Stefan M.] Hopp Childrens Canc Ctr Heidelberg KiTZ, Heidelberg, Germany.
   [Jones, David T. W.] German Canc Res Ctr, Pediat Glioma Res Grp, Heidelberg, Germany.
   [Pfister, Stefan M.] German Canc Res Ctr, Div Pediat Neurooncol, Heidelberg, Germany.
   [Pfister, Stefan M.] Univ Hosp Heidelberg, Dept Pediat Oncol & Hematol, Heidelberg, Germany.
   [Herold-Mende, Christel] Univ Hosp, Dept Neurosurg, Div Expt Neurosurg, Heidelberg, Germany.
   [Wick, Wolfgang] Heidelberg Univ, Neurol Clin, Med Ctr, Heidelberg, Germany.
C3 Hannover Medical School; Helmholtz Association; German Cancer Research
   Center (DKFZ); Hannover Medical School; Hannover Medical School;
   Ruprecht Karls University Heidelberg; University of Gottingen; Ernst
   Moritz Arndt Universitat Greifswald; University of Freiburg; Justus
   Liebig University Giessen; Eberhard Karls University of Tubingen; Free
   University of Berlin; Humboldt University of Berlin; Charite
   Universitatsmedizin Berlin; Free University of Berlin; Humboldt
   University of Berlin; Charite Universitatsmedizin Berlin; Free
   University of Berlin; Humboldt University of Berlin; Berlin Institute of
   Health; Helmholtz Association; German Cancer Research Center (DKFZ);
   Goethe University Frankfurt; Helmholtz Association; German Cancer
   Research Center (DKFZ); Helmholtz Association; German Cancer Research
   Center (DKFZ); Ruprecht Karls University Heidelberg; Helmholtz
   Association; German Cancer Research Center (DKFZ); Helmholtz
   Association; German Cancer Research Center (DKFZ); Helmholtz
   Association; German Cancer Research Center (DKFZ); Ruprecht Karls
   University Heidelberg; Ruprecht Karls University Heidelberg; Ruprecht
   Karls University Heidelberg
RP Hartman, C (通讯作者)，Hannover Med Sch MHH, Inst Pathol, Dept Neuropathol, Carl Neuberg Str 1, D-30625 Hannover, Germany.; Reuss, DE (通讯作者)，German Consortium Translat Canc Res DKTK, Clin Cooperat Unit Neuropathol, German Canc Res Ctr DKFZ, Heidelberg, Germany.; Reuss, DE (通讯作者)，Heidelberg Univ Hosp, Inst Pathol, Dept Neuropathol, Heidelberg, Germany.
EM hartmann.christian@mh-hannover.de; David.Reuss@med.uni-heidelberg.de
RI Pfister, Stefan M/F-6860-2013; Jones, David TW/G-9588-2013; von
   Deimling, Andreas/F-7774-2013; Sahm, Felix/GQY-8202-2022; Jones, David
   T. W./Z-1963-2019; Capper, David/I-8500-2014
OI Pfister, Stefan M/0000-0002-5447-5322; Jones, David
   TW/0000-0002-2036-5141; von Deimling, Andreas/0000-0002-5863-540X; Sahm,
   Felix/0000-0001-5441-1962; Jones, David T. W./0000-0002-2036-5141;
   Capper, David/0000-0003-1945-497X; Hartmann,
   Christian/0009-0004-3700-3536; Suwala, Abigail/0009-0003-8394-1905;
   Stadelmann, Christine/0000-0003-1766-5458; Schweizer,
   Leonille/0000-0002-4649-2587
FU German Cancer Aid [70112371, 70112188]; Deutsche Forschungsgemeinschaft
   [SFB 1389]; BIH
FX This work was supported by German Cancer Aid (70112371, 70112188). AvD,
   DER, DTWJ, SMP, CHM, WW and FS were supported by a grant from the
   Deutsche Forschungsgemeinschaft (SFB 1389). FS is fellow of the Else
   Kroner Excellence Program of the Else Kroner-Fresenius Stiftung (EKFS).
   LS is participant in the BIH-Charite Clinical Scientist Program funded
   by the Charite and the BIH. Graphical illustration in Fig. 1 are derived
   from Servier Medical Art by Servier (https://smart.servier.com/)
   licensed under a Creative Commons Attribution 3.0 Unported License
   (https://creativecommons.org/licenses/by/3.0/).
CR Abbas S, 2010, BLOOD, V116, P2122, DOI 10.1182/blood-2009-11-250878
   Amary MF, 2011, J PATHOL, V224, P334, DOI 10.1002/path.2913
   Amorim JP, 2016, GENES-BASEL, V7, DOI 10.3390/genes7090066
   Arita H, 2013, ACTA NEUROPATHOL, V126, P267, DOI 10.1007/s00401-013-1141-6
   Bady P, 2012, ACTA NEUROPATHOL, V124, P547, DOI 10.1007/s00401-012-1016-2
   Balss J, 2008, ACTA NEUROPATHOL, V116, P597, DOI 10.1007/s00401-008-0455-2
   Behling F, 2015, INT J CLIN EXP PATHO, V8, P11809
   Brat DJ, 2015, NEW ENGL J MED, V372, P2481, DOI 10.1056/NEJMoa1402121
   Cairns RA, 2013, CANCER DISCOV, V3, P730, DOI 10.1158/2159-8290.CD-13-0083
   Cairns RA, 2012, BLOOD, V119, P1901, DOI 10.1182/blood-2011-11-391748
   Capper D, 2018, NATURE, V555, P469, DOI 10.1038/nature26000
   Dunford A, 2017, NAT GENET, V49, P10, DOI 10.1038/ng.3726
   Ebrahimi A, 2016, ACTA NEUROPATHOL COM, V4, DOI 10.1186/s40478-016-0331-6
   Ellezam B, 2012, ACTA NEUROPATHOL, V124, P449, DOI 10.1007/s00401-012-1011-7
   Hartmann C, 2009, ACTA NEUROPATHOL, V118, P469, DOI 10.1007/s00401-009-0561-9
   Heaphy CM, 2011, AM J PATHOL, V179, P1608, DOI 10.1016/j.ajpath.2011.06.018
   Hong B, 2018, ACTA NEUROCHIR, V160, P2237, DOI 10.1007/s00701-018-3673-y
   Ichimura K, 2009, NEURO-ONCOLOGY, V11, P341, DOI 10.1215/15228517-2009-025
   Ida CM, 2012, J NEUROPATH EXP NEUR, V71, P631, DOI 10.1097/NEN.0b013e31825c448a
   Javadi Seyed Amirhossein, 2018, Asian J Neurosurg, V13, P414, DOI 10.4103/1793-5482.228540
   Koelsche C, 2013, ACTA NEUROPATHOL, V126, P907, DOI 10.1007/s00401-013-1195-5
   Korshunov A, 2019, NEUROPATH APPL NEURO, V45, P108, DOI 10.1111/nan.12523
   Leeper HE, 2015, ONCOTARGET, V6, P30295, DOI 10.18632/oncotarget.4497
   Louis D.N., 2016, WHO CLASSIFICATION G, V4th ed.
   Ostrom QT, 2018, NEURO-ONCOLOGY, V20, P1, DOI 10.1093/neuonc/noy131
   Picca A, 2018, NEUROLOGY, V90, pE2086, DOI 10.1212/WNL.0000000000005658
   Porkholm M, 2018, PEDIATR BLOOD CANCER, V65, DOI 10.1002/pbc.26751
   Pusch S, 2014, ACTA NEUROPATHOL COM, V2, DOI 10.1186/2051-5960-2-19
   Reinhardt A, 2019, ACTA NEUROPATHOL COM, V7, DOI 10.1186/s40478-019-0801-8
   Reuss DE, 2015, ACTA NEUROPATHOL, V129, P133, DOI 10.1007/s00401-014-1370-3
   Reyes-Botero G, 2014, J NEURO-ONCOL, V116, P405, DOI 10.1007/s11060-013-1312-2
   Rohrich M, 2016, ACTA NEUROPATHOL, V131, P877, DOI 10.1007/s00401-016-1540-6
   Sahm F, 2017, LANCET ONCOL, V18, P682, DOI 10.1016/S1470-2045(17)30155-9
   Sahm F, 2016, ACTA NEUROPATHOL, V131, P903, DOI 10.1007/s00401-015-1519-8
   Shirahata M, 2018, ACTA NEUROPATHOL, V136, P153, DOI 10.1007/s00401-018-1849-4
   Wang K, 2010, NUCLEIC ACIDS RES, V38, DOI 10.1093/nar/gkq603
   Watanabe T, 2009, AM J PATHOL, V174, P1149, DOI 10.2353/ajpath.2009.080958
   Yan H, 2009, NEW ENGL J MED, V360, P765, DOI 10.1056/NEJMoa0808710
NR 38
TC 36
Z9 38
U1 1
U2 5
PU SPRINGER
PI NEW YORK
PA ONE NEW YORK PLAZA, SUITE 4600, NEW YORK, NY, UNITED STATES
SN 0001-6322
EI 1432-0533
J9 ACTA NEUROPATHOL
JI Acta Neuropathol.
PD OCT
PY 2020
VL 140
IS 4
BP 569
EP 581
DI 10.1007/s00401-020-02194-y
EA AUG 2020
PG 13
WC Clinical Neurology; Neurosciences; Pathology
WE Science Citation Index Expanded (SCI-EXPANDED)
SC Neurosciences & Neurology; Pathology
GA NR0GL
UT WOS:000559628600001
PM 32776277
OA hybrid
DA 2023-08-27
ER

PT J
AU Stettner, GM
   Rostasy, KM
   Ludwig, HC
   Merkler, D
   Fahsold, R
   Gartner, J
AF Stettner, G. M.
   Rostasy, K. M.
   Ludwig, H. C.
   Merkler, D.
   Fahsold, R.
   Gaertner, J.
TI Infratentorial meningioma in an 8-year-old child as first sign of
   neurofibromatosis type 2
SO NEUROPEDIATRICS
LA English
DT Article
DE meningioma; neurofibromatosis type 2; NF2; childhood
ID NF2
AB Meningiomas are rare intracranial tumors in pediatric patients. In contrast to meningiomas in adults, childhood ones have a poorer prognosis because of their high growth potential and tendency to recur. Meningiomas are often associated with neurofibromatosis type 2 (NF2) which is an autosomal-dominant disorder. In contrast to adults who primarily present with symptoms due to vestibular tumors, the initial symptoms in children with NF2 are subtle skin tumors, posterior capsular cataracts, or neurological signs secondary to cranial nerve(s) schwannoma excluding vestibular nerve, and/or brainstem or spinal cord compression. Here we report on the clinical, radiological, and histological findings in an 8-year-old boy who was diagnosed with an isolated infratentorial meningioma and a novel splice site mutation in the NF2 gene. The same mutation was detected in the boy's mother who suffered from hearing loss and tinnitus due to a bilateral vestibular schwannoma. Our patient demonstrates the need for molecular testing for NF2 gene mutations even in isolated childhood meningiomas although they do not fulfill the clinical criteria of NF2.
C1 Univ Gottingen, Dept Pediat & Pediat Neurol, D-37075 Gottingen, Germany.
   Univ Gottingen, Dept Neurosurg, D-3400 Gottingen, Germany.
   Univ Gottingen, Dept Neuropathol, D-3400 Gottingen, Germany.
   Lab Prager & Junge Med Genet, Dresden, Germany.
C3 University of Gottingen; University of Gottingen; University of
   Gottingen
RP Stettner, GM (通讯作者)，Univ Gottingen, Dept Pediat & Pediat Neurol, Robert Koch Str 40, D-37075 Gottingen, Germany.
EM georg.stettner@med.uni-goettingen.de
RI Stettner, Georg/J-6989-2019; Merkler, Doron/N-9157-2016
OI Merkler, Doron/0000-0002-0247-2007; Stettner, Georg
   M./0000-0002-0906-8816
CR Baser ME, 2005, J MED GENET, V42, P540, DOI 10.1136/jmg.2004.029504
   Baser ME, 2004, AM J HUM GENET, V75, P231, DOI 10.1086/422700
   Di Rocco C, 1999, CRIT REV NEUROSURG, V9, P180, DOI 10.1007/s003290050129
   EVANS DGR, 1992, Q J MED, V84, P603
   Evans DGR, 1999, ARCH DIS CHILD, V81, P496, DOI 10.1136/adc.81.6.496
   Kluwe L, 1998, HUM MOL GENET, V7, P2051, DOI 10.1093/hmg/7.13.2051
   Perry A, 2001, J NEUROPATH EXP NEUR, V60, P994, DOI 10.1093/jnen/60.10.994
   Ruggieri M, 2005, NEUROPEDIATRICS, V36, P21, DOI 10.1055/s-2005-837581
NR 8
TC 6
Z9 6
U1 0
U2 0
PU GEORG THIEME VERLAG KG
PI STUTTGART
PA RUDIGERSTR 14, D-70469 STUTTGART, GERMANY
SN 0174-304X
J9 NEUROPEDIATRICS
JI Neuropediatrics
PD FEB
PY 2007
VL 38
IS 1
BP 29
EP 31
DI 10.1055/s-2007-980204
PG 3
WC Clinical Neurology; Pediatrics
WE Science Citation Index Expanded (SCI-EXPANDED)
SC Neurosciences & Neurology; Pediatrics
GA 189OS
UT WOS:000247999000007
PM 17607601
DA 2023-08-27
ER

PT J
AU Ruess, D
   Pohlmann, L
   Grau, S
   Hamisch, C
   Hoevels, M
   Treuer, H
   Baues, C
   Kocher, M
   Ruge, M
AF Ruess, Daniel
   Poehlmann, Lea
   Grau, Stefan
   Hamisch, Christina
   Hoevels, Mauritius
   Treuer, Harald
   Baues, Christian
   Kocher, Martin
   Ruge, Maximillian
TI Outcome and toxicity analysis of single dose stereotactic radiosurgery
   in vestibular schwannoma based on the Koos grading system
SO SCIENTIFIC REPORTS
LA English
DT Article
ID GAMMA-KNIFE RADIOSURGERY; TERM-FOLLOW-UP; FACIAL-NERVE PRESERVATION;
   EVIDENCE-BASED GUIDELINES; HEARING PRESERVATION; TUMOR-CONTROL; SURGERY;
   MANAGEMENT; MICROSURGERY; PREDICTORS
AB Stereotactic radiosurgery (SRS) has evolved as widely accepted treatment option for small-sized (Koos I up to II) vestibular schwannoma (VS). For larger tumors (prevalent Koos VI), microsurgery or combined treatment strategies are mostly recommended. However, in patients not suited for microsurgery, SRS might also be an alternative to balance tumor control, hearing preservation and adverse effects. The purpose of this analysis was to evaluate the efficacy and toxicity of SRS for VS with regard to different Koos grades. All patients with untreated VS who received SRS at our center were included. Outcome analysis included tumor control, preservation of serviceable hearing based on median pure tone averages (PTA), and procedure-related adverse events rated by the Common Terminology Criteria for Adverse Events (CTCAE; v4.03) classification. In total, 258 patients (median age 58 years, range 21-84) were identified with a mean follow-up of 52 months (range 3-228 months). Mean tumor volume was 1.8ml (range 0.1-18.5). The mean marginal dose was 12.3Gy +/- 0.6 (range 11-13.5). The cohort was divided into two groups: A (Koos grades I and II, n=186) and B (Koos grades III and IV, n=72). The actuarial tumor control rate was 98% after 2 years and 90% after 5 and 10 years. Koos grading did not show a significant impact on tumor control (p=0.632) or hearing preservation (p=0.231). After SRS, 18 patients (7%) had new transient or permanent symptoms classified by the CTCAE. The actuarial rate of CTCAE-free survival was not related to Koos grading (p=0.093). Based on this selected population of Koos grade III and IV VS without or with only mild symptoms from brainstem compression, SRS can be recommended as the primary therapy with the advantage of low morbidity and satisfactory tumor control. The overall hearing preservation rate and toxicity of SRS was influenced by age and cannot be predicted by tumor volume or Koos grading alone.
C1 [Ruess, Daniel; Poehlmann, Lea; Hoevels, Mauritius; Treuer, Harald; Kocher, Martin; Ruge, Maximillian] Univ Hosp Cologne, Ctr Neurosurg, Dept Stereotaxy & Funct Neurosurg, Cologne, Germany.
   [Grau, Stefan; Hamisch, Christina] Univ Hosp Cologne, Ctr Neurosurg, Dept Gen Neurosurg, Cologne, Germany.
   [Baues, Christian] Univ Hosp Cologne, Inst Radiat Oncol, Cologne, Germany.
C3 University of Cologne; University of Cologne; University of Cologne
RP Ruess, D (通讯作者)，Univ Hosp Cologne, Ctr Neurosurg, Dept Stereotaxy & Funct Neurosurg, Cologne, Germany.
EM daniel.ruess@uk-koeln.de
RI Grau, Stefan/AAW-8930-2021
OI Grau, Stefan/0000-0002-9742-527X
CR Anaizi AN, 2014, NEUROSURGERY, V75, P671, DOI 10.1227/NEU.0000000000000547
   Bailo M, 2016, WORLD NEUROSURG, V95, P487, DOI 10.1016/j.wneu.2016.07.117
   Bhandare N, 2007, INT J RADIAT ONCOL, V67, P469, DOI 10.1016/j.ijrobp.2006.09.017
   Bloch O, 2011, J NEURO-ONCOL, V102, P281, DOI 10.1007/s11060-010-0315-5
   Boari N, 2014, J NEUROSURG, V121, P123, DOI 10.3171/2014.8.GKS141506
   Carlson ML, 2013, J NEUROSURG, V118, P579, DOI 10.3171/2012.9.JNS12919
   Chopra R, 2007, INT J RADIAT ONCOL, V68, P845, DOI 10.1016/j.ijrobp.2007.01.001
   Chung WY, 2010, J NEUROSURG, V113, P112, DOI 10.3171/2010.8.GKS10954
   Daniel RT, 2017, ACTA NEUROCHIR, V159, P1197, DOI 10.1007/s00701-017-3194-0
   GARDNER G, 1988, ANN OTO RHINOL LARYN, V97, P55, DOI 10.1177/000348948809700110
   Germano IM, 2018, NEUROSURGERY, V82, pE49, DOI 10.1093/neuros/nyx515
   Hadjipanayis CG, 2018, NEUROSURGERY, V82, pE40, DOI 10.1093/neuros/nyx512
   Hsu PW, 2010, J CLIN NEUROSCI, V17, P556, DOI 10.1016/j.jocn.2009.09.036
   Huang CW, 2018, J NEUROSURG, V128, P1380, DOI 10.3171/2016.12.JNS161530
   Huang X, 2017, WORLD NEUROSURG, V99, P326, DOI 10.1016/j.wneu.2016.12.055
   Iorio-Morin C, 2016, NEUROSURGERY, V78, P521, DOI 10.1227/NEU.0000000000001154
   Klijn S, 2016, J NEUROSURG, V124, P1619, DOI 10.3171/2015.4.JNS142415
   Koos WT, 1998, J NEUROSURG, V88, P506, DOI 10.3171/jns.1998.88.3.0506
   Lefranc M, 2018, WORLD NEUROSURG, V114, pE1192, DOI 10.1016/j.wneu.2018.03.175
   Li D, 2015, CLIN NEUROL NEUROSUR, V138, P72, DOI 10.1016/j.clineuro.2015.08.003
   Lin RH, 2017, CLIN NEUROL NEUROSUR, V162, P16, DOI 10.1016/j.clineuro.2017.09.001
   Matsuo T, 2015, J CLIN NEUROSCI, V22, P320, DOI 10.1016/j.jocn.2014.06.100
   Milligan BD, 2012, J NEUROSURG, V116, P598, DOI 10.3171/2011.11.JNS11811
   Mindermann T, 2013, ACTA NEUROCHIR, V155, P71, DOI 10.1007/s00701-012-1553-4
   Mindermann T, 2014, ACTA NEUROCHIR, V156, P1121, DOI 10.1007/s00701-014-2063-3
   Niranjan Ajay, 2008, Prog Neurol Surg, V21, P192, DOI 10.1159/000156973
   Niranjan A, 2008, NEUROSURGERY, V63, P1054, DOI 10.1227/01.NEU.0000335783.70079.85
   OGUNRINDE OK, 1995, ARCH NEUROL-CHICAGO, V52, P73, DOI 10.1001/archneur.1995.00540250077016
   Pan CC, 2005, INT J RADIAT ONCOL, V61, P1393, DOI 10.1016/j.ijrobp.2004.08.019
   Park CK, 2006, J NEURO-ONCOL, V77, P167, DOI 10.1007/s11060-005-9015-y
   Regis J, 2002, J NEUROSURG, V97, P1091, DOI 10.3171/jns.2002.97.5.1091
   Regis J, 2013, NEUROSURG CLIN N AM, V24, P521, DOI 10.1016/j.nec.2013.06.002
   Ruess D, 2018, WORLD NEUROSURG, V116, pE194, DOI 10.1016/j.wneu.2018.04.149
   Ruess D, 2017, RADIAT ONCOL, V12, DOI 10.1186/s13014-017-0805-0
   Samii M, 2010, J NEUROSURG, V112, P860, DOI 10.3171/2009.7.JNS0989
   Sarmiento JM, 2013, J NEUROSURG SCI, V57, P23
   Stangerup SE, 2010, NEUROSURGERY, V67, P1335, DOI 10.1227/NEU.0b013e3181f22660
   STURM V, 1993, ACTA NEUROCHIR, P89
   Sughrue ME, 2011, J NEUROSURG, V114, P367, DOI 10.3171/2009.10.JNS091203
   Sughrue ME, 2010, J CLIN NEUROSCI, V17, P1126, DOI 10.1016/j.jocn.2010.01.018
   Tsai JT, 2013, BIOMED RES INT, V2013, DOI 10.1155/2013/297093
   Watanabe S, 2016, J NEUROSURG, V125, P64, DOI 10.3171/2016.7.GKS161494
   Weil RS, 2006, BRIT J NEUROSURG, V20, P195, DOI 10.1080/02688690600886108
   Windisch PY, 2019, CUREUS J MED SCIENCE, V11, DOI 10.7759/cureus.6390
   Wolbers John G, 2013, BMJ Open, V3, DOI 10.1136/bmjopen-2012-001345
   Yang HC, 2011, J NEUROSURG, V114, P801, DOI 10.3171/2010.8.JNS10674
   Yang I, 2009, J NEURO-ONCOL, V93, P41, DOI 10.1007/s11060-009-9842-3
   Zahnert T, 2011, DTSCH ARZTEBL INT, V108, P433, DOI 10.3238/arztebl.2011.0433
NR 48
TC 7
Z9 7
U1 2
U2 3
PU NATURE PUBLISHING GROUP
PI LONDON
PA MACMILLAN BUILDING, 4 CRINAN ST, LONDON N1 9XW, ENGLAND
SN 2045-2322
J9 SCI REP-UK
JI Sci Rep
PD JUN 9
PY 2020
VL 10
IS 1
AR 9309
DI 10.1038/s41598-020-66213-4
PG 9
WC Multidisciplinary Sciences
WE Science Citation Index Expanded (SCI-EXPANDED)
SC Science & Technology - Other Topics
GA MD4QF
UT WOS:000543956000047
PM 32518238
OA gold, Green Published
DA 2023-08-27
ER

PT J
AU Braunstein, S
   Raleigh, D
   Bindra, R
   Mueller, S
   Haas-Kogan, D
AF Braunstein, Steve
   Raleigh, David
   Bindra, Ranjit
   Mueller, Sabine
   Haas-Kogan, Daphne
TI Pediatric high-grade glioma: current molecular landscape and therapeutic
   approaches
SO JOURNAL OF NEURO-ONCOLOGY
LA English
DT Review
DE Pediatric glioblastoma; Pediatric astrocytoma; Pediatric brain tumor
ID CENTRAL-NERVOUS-SYSTEM; CHILDHOOD MALIGNANT GLIOMAS; INTRINSIC PONTINE
   GLIOMA; PROGENITOR-CELL RESCUE; BRAIN-STEM GLIOMAS; IDH1 MUTATIONS;
   MYELOABLATIVE CHEMOTHERAPY; GLIOBLASTOMA-MULTIFORME; PROMOTER
   METHYLATION; RADIATION-THERAPY
AB High-grade pediatric central nervous system glial tumors are comprised primarily of anaplastic astrocytomas (AA, WHO grade III) and glioblastomas (GBM, WHO grade IV). High-grade gliomas are most commonly diagnosed in the primary setting in children, but as in adults, they can also arise as a result of transformation of a low-grade malignancy, though with limited frequency in the pediatric population. The molecular genetics of high-grade gliomas in the pediatric population are distinct from their adult counterparts. In contrast to the adult population, high-grade gliomas in children are relatively infrequent, representing less than 20% of cases.
C1 [Braunstein, Steve; Raleigh, David] Univ Calif San Francisco, Dept Radiat Oncol, San Francisco, CA 94143 USA.
   [Bindra, Ranjit] Yale Sch Med, Dept Therapeut Radiol, New Haven, CT USA.
   [Mueller, Sabine] Univ Calif San Francisco, Dept Neurol, San Francisco, CA USA.
   [Mueller, Sabine] Univ Calif San Francisco, Dept Neurosurg, San Francisco, CA USA.
   [Mueller, Sabine] Univ Calif San Francisco, Dept Pediat, San Francisco, CA USA.
   [Haas-Kogan, Daphne] DFCI BWH, Dept Radiat Oncol, Boston, MA USA.
C3 University of California System; University of California San Francisco;
   Yale University; University of California System; University of
   California San Francisco; University of California System; University of
   California San Francisco; University of California System; University of
   California San Francisco
RP Braunstein, S (通讯作者)，Univ Calif San Francisco, Dept Radiat Oncol, San Francisco, CA 94143 USA.
EM steve.braunstein@ucsf.edu
OI Braunstein, Steve/0000-0002-9841-9357
CR Armstrong CL, 2004, NEUROPSYCHOL REV, V14, P65, DOI 10.1023/B:NERV.0000026649.68781.8e
   Barani IJ, 2007, INT J RADIAT ONCOL, V68, P978, DOI 10.1016/j.ijrobp.2007.01.064
   Barbagallo GMV, 2014, BRIT J NEUROSURG, V28, P750, DOI 10.3109/02688697.2014.913779
   Bax DA, 2009, CLIN CANCER RES, V15, P5753, DOI 10.1158/1078-0432.CCR-08-3210
   Bredel M, 1999, CLIN CANCER RES, V5, P1786
   Butte PV, 2014, NEUROSURG FOCUS, V36, DOI 10.3171/2013.11.FOCUS13497
   Castel D, 2015, ACTA NEUROPATHOL, V130, P815, DOI 10.1007/s00401-015-1478-0
   Chapman PB, 2011, NEW ENGL J MED, V364, P2507, DOI 10.1056/NEJMoa1103782
   Cheng Y, 1999, HUM PATHOL, V30, P1284, DOI 10.1016/S0046-8177(99)90057-6
   Cohen KJ, 2011, NEURO-ONCOLOGY, V13, P317, DOI 10.1093/neuonc/noq191
   Donson AM, 2007, PEDIATR BLOOD CANCER, V48, P403, DOI 10.1002/pbc.20803
   Duffner Patricia K, 2007, Expert Rev Neurother, V7, P875, DOI 10.1586/14737175.7.7.875
   Estlin EJ, 1998, BRIT J CANCER, V78, P652, DOI 10.1038/bjc.1998.555
   Faury D, 2007, J CLIN ONCOL, V25, P1196, DOI 10.1200/JCO.2006.07.8626
   Ferris SP, 2016, ACTA NEUROPATHOL, V132, P153, DOI 10.1007/s00401-016-1579-4
   FINLAY JL, 1995, J CLIN ONCOL, V13, P112, DOI 10.1200/JCO.1995.13.1.112
   Fontebasso AM, 2013, ACTA NEUROPATHOL, V125, P659, DOI 10.1007/s00401-013-1095-8
   FULTON DS, 1992, J NEURO-ONCOL, V14, P63
   Ganigi PM, 2005, PEDIATR NEUROSURG, V41, P292, DOI 10.1159/000088731
   Grovas AC, 1999, MED PEDIATR ONCOL, V33, P83, DOI 10.1002/(SICI)1096-911X(199908)33:2<83::AID-MPO4>3.0.CO;2-G
   Gutierrez AN, 2007, INT J RADIAT ONCOL, V69, P589, DOI 10.1016/j.ijrobp.2007.05.038
   HAMILTON SR, 1995, NEW ENGL J MED, V332, P839, DOI 10.1056/NEJM199503303321302
   Harrow S, 2004, GENE THER, V11, P1648, DOI 10.1038/sj.gt.3302289
   Hegde MR, 2005, CLIN CANCER RES, V11, P4689, DOI 10.1158/1078-0432.CCR-04-2025
   Hegi ME, 2005, NEW ENGL J MED, V352, P997, DOI 10.1056/NEJMoa043331
   Heideman RL, 1997, CANCER-AM CANCER SOC, V80, P497
   Hyder DJ, 2007, J NEURO-ONCOL, V83, P1, DOI 10.1007/s11060-006-9299-6
   Jakacki RI, 2016, NEURO-ONCOLOGY, P1
   Jiao YC, 2012, ONCOTARGET, V3, P709, DOI 10.18632/oncotarget.588
   Kieran MW, 2015, J CLIN ONCOL, V33
   Killela PJ, 2013, P NATL ACAD SCI USA, V110, P6021, DOI 10.1073/pnas.1303607110
   Kline C, 2016, SOC NEUR ONC ANN M 2
   Kline CN, 2017, NEURO-ONCOLOGY, V19, P699, DOI 10.1093/neuonc/now254
   Korshunov A, 2015, ACTA NEUROPATHOL, V129, P669, DOI 10.1007/s00401-015-1405-4
   Lashford LS, 2002, J CLIN ONCOL, V20, P4684, DOI 10.1200/JCO.2002.08.141
   LI FP, 1988, CANCER RES, V48, P5358
   Liang ML, 2008, J NEURO-ONCOL, V87, P247, DOI 10.1007/s11060-007-9513-1
   Louis DN, 2016, ACTA NEUROPATHOL, V131, P803, DOI 10.1007/s00401-016-1545-1
   Marachelian A, 2008, BONE MARROW TRANSPL, V41, P167, DOI 10.1038/sj.bmt.1705953
   Massimino M, 2005, NEURO-ONCOLOGY, V7, P41, DOI 10.1215/S1152851704000304
   Mehta V, 2002, NEUROSURGERY, V51, P365, DOI 10.1227/01.NEU.0000019779.27789.AC
   Merchant TE, 2008, PEDIATR BLOOD CANCER, V51, P110, DOI 10.1002/pbc.21530
   Merchant TE, 2009, J CLIN ONCOL, V27, P3691, DOI 10.1200/JCO.2008.21.2738
   Mueller S, 2013, INT J RADIAT ONCOL, V86, P649, DOI 10.1016/j.ijrobp.2013.03.034
   Mueller S, 2012, NEURO-ONCOLOGY, V14, P1146, DOI 10.1093/neuonc/nos140
   Nakamura M, 2007, NEURO-ONCOLOGY, V9, P113, DOI 10.1215/15228517-2006-036
   Nicholson HS, 2007, CANCER, V110, P1542, DOI 10.1002/cncr.22961
   Nicolaides TP, 2011, CLIN CANCER RES, V17, P7595, DOI 10.1158/1078-0432.CCR-11-1456
   Packer, 1999, Curr Treat Options Neurol, V1, P395, DOI 10.1007/s11940-996-0003-0
   PACKER RJ, 1993, CANCER-AM CANCER SOC, V72, P1414, DOI 10.1002/1097-0142(19930815)72:4<1414::AID-CNCR2820720442>3.0.CO;2-C
   Palucka K, 2012, NAT REV CANCER, V12, P265, DOI 10.1038/nrc3258
   Paugh BS, 2010, J CLIN ONCOL, V28, P3061, DOI 10.1200/JCO.2009.26.7252
   Pettorini BL, 2008, CHILD NERV SYST, V24, P793, DOI 10.1007/s00381-008-0631-7
   Pollack IF, 2006, J NEUROSURG, V105, P418, DOI 10.3171/ped.2006.105.5.418
   Pollack IF, 2006, J CLIN ONCOL, V24, P3431, DOI 10.1200/JCO.2006.05.7265
   Pollack IF, 2014, J CLIN ONCOL, V32, P2050, DOI 10.1200/JCO.2013.54.0526
   Pollack IF, 2011, CHILD NERV SYST, V27, P87, DOI 10.1007/s00381-010-1264-1
   Pollack IF, 2010, J NEURO-ONCOL, V99, P155, DOI 10.1007/s11060-010-0297-3
   Pollack IF, 2002, NEW ENGL J MED, V346, P420, DOI 10.1056/NEJMoa012224
   POLLACK IF, 1994, NEW ENGL J MED, V331, P1500, DOI 10.1056/NEJM199412013312207
   Pollack IF, 2001, CANCER RES, V61, P7404
   Raffel C, 1999, CLIN CANCER RES, V5, P4085
   Robinson GW, 2014, BMC CANCER, V14, DOI 10.1186/1471-2407-14-258
   Schiffman JD, 2010, CANCER RES, V70, P512, DOI 10.1158/0008-5472.CAN-09-1851
   Schwartzentruber J, 2012, NATURE, V482, P226, DOI [10.1038/nature10833, 10.1007/s13311-012-0137-6]
   Setty P, 2010, J MOL DIAGN, V12, P750, DOI 10.2353/jmoldx.2010.090237
   SPOSTO R, 1989, J NEURO-ONCOL, V7, P165, DOI 10.1007/BF00165101
   Sturm D, 2012, CANCER CELL, V22, P425, DOI 10.1016/j.ccr.2012.08.024
   Sure U, 1997, J NEUROPATH EXP NEUR, V56, P782
   Tamber Mandeep S, 2003, Neurosurg Focus, V14, pe1
   Thorarinsdottir HK, 2008, CLIN CANCER RES, V14, P3386, DOI 10.1158/1078-0432.CCR-07-1616
   TURCOT J, 1959, Dis Colon Rectum, V2, P465, DOI 10.1007/BF02616938
   Varley JM, 1997, CANCER RES, V57, P3245
   Warren Katherine E, 2013, CNS Oncol, V2, P427
   Wisoff JH, 1998, J NEUROSURG, V89, P52, DOI 10.3171/jns.1998.89.1.0052
   Wolff JEA, 2002, CANCER, V94, P264, DOI 10.1002/cncr.10114
   Wolff JEA, 2010, CANCER-AM CANCER SOC, V116, P705, DOI 10.1002/cncr.24730
   Wu G, 2014, NAT GENET, V46, P444, DOI 10.1038/ng.2938
   Wu G, 2012, NAT GENET, V44, P251, DOI 10.1038/ng.1102
   Yang T, 2013, WORLD NEUROSURG, V79, P537, DOI 10.1016/j.wneu.2012.09.015
   Zaghloul MS, 2014, RADIOTHER ONCOL, V111, P35, DOI 10.1016/j.radonc.2014.01.013
NR 81
TC 89
Z9 90
U1 2
U2 12
PU SPRINGER
PI NEW YORK
PA 233 SPRING ST, NEW YORK, NY 10013 USA
SN 0167-594X
EI 1573-7373
J9 J NEURO-ONCOL
JI J. Neuro-Oncol.
PD SEP
PY 2017
VL 134
IS 3
SI SI
BP 541
EP 549
DI 10.1007/s11060-017-2393-0
PG 9
WC Oncology; Clinical Neurology
WE Science Citation Index Expanded (SCI-EXPANDED)
SC Oncology; Neurosciences & Neurology
GA FH7LS
UT WOS:000411370700009
PM 28357536
DA 2023-08-27
ER

PT J
AU AverbuchHeller, L
   Remler, B
AF AverbuchHeller, L
   Remler, B
TI Opsoclonus
SO SEMINARS IN NEUROLOGY
LA English
DT Article
DE opsoclonus; ocular flutter; myoclonus; ataxia; encephalopathy
ID MYOCLONUS SYNDROME; PARANEOPLASTIC OPSOCLONUS; OMNIPAUSE NEURONS;
   ANTI-RI; PROTEIN; SYSTEM; ANTIBODIES; FLUTTER; NUCLEUS; THERAPY
AB Opsoclonus is a rare disorder of the saccadic system, in which fixation is continuously interrupted by multivectorial, back-to-back saccades that at times can be seen only with an ophthalmoscope. To diagnose it reliably, eye movement recording is required. Opsoclonus may be a harbinger of an occult malignancy, though many cases are postinfectious, toxic-metabolic or idiopathic. The underlying malignancy is usually neural crest tumors in children and lung, breast, or gynecologic cancer in adults. Opsoclonus can be accompanied by myoclonus and ataxia. Concurrent appearance of oscillations affecting eyes and limbs suggests a common brainstem generator. Dysfunction of the glycinergic omnipause neurons in the nucleus raphe interpositus has been proposed. Autoantibodies against neural epitopes shared with a tumor are implicated in the pathogenesis of opsoclonus in paraneoplastic cases. Because of the association with malignancies, full oncological work-up is indicated in every case. Coexisting opsoclonus carries a relatively good prognosis for the cancer; however, the neurologic disability may remain even if the tumor has been arrested. New, potentially effective immunoadsorption therapy for opsoclonus is currently under investigation.
RP AverbuchHeller, L (通讯作者)，CASE WESTERN RESERVE UNIV,SCH MED,DEPT NEUROL,DIV NEUROPHTHALMOL,11100 EUCLID AVE,CLEVELAND,OH 44106, USA.
CR [Anonymous], 1995, NEUROLOGIC COMPLICAT
   ASHE J, 1991, BRAIN, V114, P461, DOI 10.1093/brain/114.1.461
   BLAIN PG, 1982, J TOXICOL-CLIN TOXIC, V19, P215, DOI 10.3109/15563658208990383
   BUCKANOVICH RJ, 1993, NEURON, V11, P657, DOI 10.1016/0896-6273(93)90077-5
   Buttner-Ennever J A, 1988, Rev Oculomot Res, V2, P119
   BUTTNERENNEVER JA, 1988, J COMP NEUROL, V267, P307, DOI 10.1002/cne.902670302
   CASADO JL, 1994, NEUROLOGY, V44, P1521, DOI 10.1212/WNL.44.8.1521
   CAVINESS JN, 1995, MOVEMENT DISORD, V10, P22, DOI 10.1002/mds.870100106
   CHER LM, 1995, CANCER-AM CANCER SOC, V75, P1678, DOI 10.1002/1097-0142(19950401)75:7<1678::AID-CNCR2820750719>3.0.CO;2-2
   DIGRE KB, 1986, ARCH NEUROL-CHICAGO, V43, P1165, DOI 10.1001/archneur.1986.00520110055016
   DROPCHO EJ, 1993, NEUROLOGY, V36, P207
   ELLENBERGER C, 1968, NEUROLOGY, V18, P1041, DOI 10.1212/WNL.18.11.1041
   ENGLE EC, 1995, NEW ENGL J MED, V333, P579, DOI 10.1056/NEJM199508313330909
   HATTORI T, 1988, J NEUROL NEUROSUR PS, V51, P1572, DOI 10.1136/jnnp.51.12.1572
   HERSH B, 1994, NEUROLOGY, V44, P1754, DOI 10.1212/WNL.44.9.1754
   HORMIGO A, 1994, ANN NEUROL, V36, P896, DOI 10.1002/ana.410360615
   HORN AKE, 1994, J NEUROSCI, V14, P2032
   HUNTER S, 1986, J CLIN NEURO-OPHTHAL, V6, P236
   KAMINSKI HJ, 1991, NEURO-OPHTHALMOLOGY, V11, P163, DOI 10.3109/01658109109036950
   KANEKO CRS, 1987, NEUR ABSTR, V13, P393
   KEANE JR, 1974, ARCH OPHTHALMOL-CHIC, V92, P443, DOI 10.1001/archopht.1974.01010010455017
   KUBAN KC, 1983, ANN NEUROL, V13, P69, DOI 10.1002/ana.410130115
   LEIGH RJ, 1994, ANN NEUROL, V36, P129, DOI 10.1002/ana.410360204
   Leigh RJ, 1991, NEUROLOGY EYE MOVEME
   LUQUE FA, 1991, ANN NEUROL, V29, P241, DOI 10.1002/ana.410290303
   NITSCHKE M, 1995, NEW ENGL J MED, V332, P192, DOI 10.1056/NEJM199501193320317
   NOETZEL MJ, 1987, J NEUROIMMUNOL, V15, P137, DOI 10.1016/0165-5728(87)90088-9
   PARISI MT, 1993, J NUCL MED, V34, P1922
   PARKER WD, 1983, NEUROLOGY S2, V33, P153
   POSNER JB, 1992, REV NEUROL, V148, P502
   PRANZATELLI MR, 1992, CLIN NEUROPHARMACOL, V15, P186, DOI 10.1097/00002826-199206000-00002
   PRANZATELLI MR, 1995, ANN NEUROL, V37, P189, DOI 10.1002/ana.410370209
   RAJENDRA S, 1995, TRENDS NEUROSCI, V18, P80
   RIDLEY A, 1987, BRAIN, V110, P1699, DOI 10.1093/brain/110.6.1699
   SCHARF D, 1989, J NEUROL NEUROSUR PS, V59, P1447
   SCHWARTZ M, 1990, J NEUROL NEUROSUR PS, V91, P534
   TUCHMAN RF, 1989, NEURORADIOLOGY, V31, P250, DOI 10.1007/BF00344353
   ZEE DS, 1979, ANN NEUROL, V5, P405, DOI 10.1002/ana.410050502
NR 38
TC 14
Z9 16
U1 0
U2 1
PU THIEME MEDICAL PUBL INC
PI NEW YORK
PA 381 PARK AVE SOUTH, NEW YORK, NY 10016
SN 0271-8235
J9 SEMIN NEUROL
JI Semin. Neurol.
PD MAR
PY 1996
VL 16
IS 1
BP 21
EP 26
DI 10.1055/s-2008-1040955
PG 6
WC Clinical Neurology
WE Science Citation Index Expanded (SCI-EXPANDED)
SC Neurosciences & Neurology
GA VF189
UT WOS:A1996VF18900005
PM 8879053
DA 2023-08-27
ER

PT J
AU Adeberg, S
   Harrabil, SB
   Bougatf, N
   Bernhardt, D
   Rieber, J
   Koerber, SA
   Syed, M
   Sprave, T
   Mohr, A
   Abdollahi, A
   Haberer, T
   Combs, SE
   Herfarth, K
   Debus, J
   Rieken, S
AF Adeberg, S.
   Harrabil, S. B.
   Bougatf, N.
   Bernhardt, D.
   Rieber, J.
   Koerber, S. A.
   Syed, M.
   Sprave, T.
   Mohr, A.
   Abdollahi, A.
   Haberer, T.
   Combs, S. E.
   Herfarth, K.
   Debus, J.
   Rieken, S.
TI Intensity-modulated proton therapy, volumetric-modulated arc therapy,
   and 3D conformal radiotherapy in anaplastic astrocytoma and glioblastoma
SO STRAHLENTHERAPIE UND ONKOLOGIE
LA English
DT Article
DE Brain tumors; Toxicity; Neurogenesis; Quality of life; Organs at risk
ID HIGH-GRADE GLIOMAS; RADIATION ONCOLOGISTS GUIDE; LONG-TERM SURVIVORS;
   BRAIN-TUMORS; COGNITIVE FUNCTION; HIPPOCAMPUS; CANCER; ENDOCRINE;
   CHILDREN; SYSTEM
AB Purpose The prognosis for high-grade glioma (HGG) patients is poor; thus, treatment-related side effects need to be minimized to conserve quality of life and functionality. Advanced techniques such as proton radiation therapy (PRT) and volumetric-modulated arc therapy (VMAT) may potentially further reduce the frequency and severity of radiogenic impairment.
   Materials and methods We retrospectively assessed 12 HGG patients who had undergone postoperative intensity-modulated proton therapy (IMPT). VMAT and 3D conformal radiotherapy (3D-CRT) plans were generated and optimized for comparison after contouring crucial neuronal structures important for neurogenesis and neurocognitive function. Integral dose (ID), homogeneity index (HI), and inhomogeneity coefficient (IC) were calculated from dose statistics. Toxicity data were evaluated.
   Results Target volume coverage was comparable for all three modalities. Compared to 3D-CRT and VMAT, PRT showed statistically significant reductions (p < 0.05) in mean dose to whole brain (-20.2 %, -22.7 %); supratentorial (-14.2 %, -20,8 %) and infratentorial (-91.0 %, -77.0 %) regions; brainstem (-67.6 %, -28.1 %); pituitary gland (-52.9 %, -52.5 %); contralateral hippocampus (-98.9 %, -98.7 %); and contralateral subventricular zone (-62.7 %, -66.7 %, respectively). Fatigue (91.7 %), radiation dermatitis (75.0 %), focal alopecia (100.0%), nausea (41.7%), cephalgia (58.3%), and transient cerebral edema (16.7%) were the most common acute toxicities.
   Conclusion Essential dose reduction while maintaining equal target volume coverage was observed using PRT, particularly in contralaterally located critical neuronal structures, areas of neurogenesis, and structures of neurocognitive functions. These findings were supported by preliminary clinical results confirming the safety and feasibility of PRT in HGG.
C1 [Adeberg, S.; Harrabil, S. B.; Bougatf, N.; Bernhardt, D.; Rieber, J.; Koerber, S. A.; Syed, M.; Sprave, T.; Mohr, A.; Haberer, T.; Herfarth, K.; Debus, J.; Rieken, S.] Heidelberg Inst Radiat Oncol, Neuenheimer Feld 400, D-69120 Heidelberg, Germany.
   [Adeberg, S.; Harrabil, S. B.; Bougatf, N.; Rieber, J.; Koerber, S. A.; Haberer, T.; Herfarth, K.; Debus, J.; Rieken, S.] Heidelberg Ion Beam Therapy Ctr HIT, Neuenheimer Feld 450, D-69120 Heidelberg, Germany.
   [Adeberg, S.; Harrabil, S. B.; Bougatf, N.; Bernhardt, D.; Rieber, J.; Koerber, S. A.; Syed, M.; Sprave, T.; Mohr, A.; Abdollahi, A.; Herfarth, K.; Debus, J.; Rieken, S.] Univ Heidelberg Hosp, Dept Radiat Oncol, Neuenheimer Feld 400, D-69120 Heidelberg, Germany.
   [Adeberg, S.; Debus, J.] German Canc Res Ctr, Clin Cooperat Unit Radiat Oncol, Neuenheimer Feld 280, D-69120 Heidelberg, Germany.
   [Combs, S. E.] Tech Univ Munich, Dept Radiat Oncol, Ismaninger Str 22, D-81675 Munich, Germany.
   [Combs, S. E.] Helmholtz Zentrum Munchen, Inst Innovat Radiotherapie iRT, Dept Radiat Sci, Ingostadter Landtrasse 1, Neuherberg, Germany.
C3 Ruprecht Karls University Heidelberg; Ruprecht Karls University
   Heidelberg; Helmholtz Association; German Cancer Research Center (DKFZ);
   Technical University of Munich; Helmholtz Association; Helmholtz-Center
   Munich - German Research Center for Environmental Health
RP Adeberg, S (通讯作者)，Heidelberg Inst Radiat Oncol, Neuenheimer Feld 400, D-69120 Heidelberg, Germany.; Adeberg, S (通讯作者)，Heidelberg Ion Beam Therapy Ctr HIT, Neuenheimer Feld 450, D-69120 Heidelberg, Germany.; Adeberg, S (通讯作者)，Univ Heidelberg Hosp, Dept Radiat Oncol, Neuenheimer Feld 400, D-69120 Heidelberg, Germany.; Adeberg, S (通讯作者)，German Canc Res Ctr, Clin Cooperat Unit Radiat Oncol, Neuenheimer Feld 280, D-69120 Heidelberg, Germany.
EM Sebastian.adeberg@med.uni-heidelberg.de
RI Adeberg, Sebastian/ABB-3410-2020; Bernhardt, Denise/AAA-9888-2021
OI Bernhardt, Denise/0000-0001-5231-9097; Harrabi,
   Semi/0000-0003-1195-7150; Combs, Stephanie/0000-0002-6934-2864
FU Dietmar-Hopp-Stiftung
FX We thank Eric Tonndorf-Martini and Thomas Mielke for excellent technical
   assistance. We acknowledge financial support of the
   Dietmar-Hopp-Stiftung.
CR Adeberg S, 2014, RADIAT ONCOL, V9, DOI 10.1186/1748-717X-9-95
   Aherne N.J., 2014, NEUROL RES INT, P1
   Armstrong GT, 2010, EUR J PAEDIATR NEURO, V14, P298, DOI 10.1016/j.ejpn.2009.12.006
   Arvidsson A, 2002, NAT MED, V8, P963, DOI 10.1038/nm747
   Barani IJ, 2007, INT J RADIAT ONCOL, V68, P978, DOI 10.1016/j.ijrobp.2007.01.064
   Bendel R, 2006, NEW TECHNOLOGIES RAD, P179
   Bentzen SM, 2010, INT J RADIAT ONCOL, V76, pS3, DOI 10.1016/j.ijrobp.2009.09.040
   Boehling NS, 2012, INT J RADIAT ONCOL, V82, P643, DOI 10.1016/j.ijrobp.2010.11.027
   Bougatf N, 2015, PROC SPIE, V9418, DOI 10.1117/12.2084365
   Chan MD, 2015, SEMIN RADIAT ONCOL, V25, P189, DOI 10.1016/j.semradonc.2015.02.001
   Chera BS, 2009, AM J CLIN ONCOL-CANC, V32, P20, DOI 10.1097/COC.0b013e318178e4e8
   Claus F, 2002, STRAHLENTHER ONKOL, V178, P572, DOI 10.1007/s00066-002-0999-3
   D'Souza WD, 2003, MED PHYS, V30, P2065, DOI 10.1118/1.1591991
   Darzy KH, 2009, PITUITARY, V12, P40, DOI 10.1007/s11102-008-0088-4
   Douw L, 2009, LANCET NEUROL, V8, P810, DOI 10.1016/S1474-4422(09)70204-2
   Eaton BR, 2014, CANCER J, V20, P5
   Fuss M, 1999, INT J RADIAT ONCOL, V45, P1117, DOI 10.1016/S0360-3016(99)00337-5
   Goings GE, 2004, BRAIN RES, V996, P213, DOI 10.1016/j.brainres.2003.10.034
   Jackson A, 2010, INT J RADIAT ONCOL, V76, pS155, DOI 10.1016/j.ijrobp.2009.08.074
   Jalali R, 2010, INT J RADIAT ONCOL, V77, P974, DOI 10.1016/j.ijrobp.2009.06.025
   Karunamuni R, 2016, INT J RADIAT ONCOL, V94, P297, DOI 10.1016/j.ijrobp.2015.10.026
   Kataria T, 2012, J MED PHYS, V37, P207, DOI 10.4103/0971-6203.103606
   Kazda T, 2014, RADIAT ONCOL, V9, DOI 10.1186/1748-717X-9-139
   Kessel KA, 2014, COMPUT METH PROG BIO, V114, P206, DOI 10.1016/j.cmpb.2014.02.002
   Klein M, 2012, NEURO-ONCOLOGY, V14, P17, DOI 10.1093/neuonc/nos161
   Kortmann RD., 2003, PART TREAT MODAL RAD, V179, P509, DOI [10.1007/s00066-003-9104-9, DOI 10.1007/S00066-003-9104-9]
   Kut C, 2014, SEMIN RADIAT ONCOL, V24, P265, DOI 10.1016/j.semradonc.2014.06.007
   Laack NN, 2005, INT J RADIAT ONCOL, V63, P1175, DOI 10.1016/j.ijrobp.2005.04.016
   Lemaire JJ, 2010, NEUROSURGERY, V66, P161, DOI 10.1227/01.NEU.0000365617.41061.A3
   MacDonald SM, 2007, J APPL CLIN MED PHYS, V8, P47, DOI 10.1120/jacmp.v8i2.2423
   Marks LB, 2010, INT J RADIAT ONCOL, V76, pS1, DOI 10.1016/j.ijrobp.2009.08.075
   Marsh JC, 2013, J MED IMAG RADIAT ON, V57, P378, DOI 10.1111/1754-9485.12048
   Merchant TE, 2002, INT J RADIAT ONCOL, V52, P1264, DOI 10.1016/S0360-3016(01)02788-2
   Merchant TE, 2008, PEDIATR BLOOD CANCER, V51, P110, DOI 10.1002/pbc.21530
   Merchant TE, 2009, J CLIN ONCOL, V27, P3691, DOI 10.1200/JCO.2008.21.2738
   Miralbell R, 2002, INT J RADIAT ONCOL, V54, P824, DOI 10.1016/S0360-3016(02)02982-6
   Mu XK, 2005, ACTA ONCOL, V44, P554, DOI 10.1080/02841860500218819
   Narayana A, 2006, INT J RADIAT ONCOL, V64, P892, DOI 10.1016/j.ijrobp.2005.05.067
   Navarria P, 2014, RADIOTHER ONCOL, V112, P425, DOI 10.1016/j.radonc.2014.09.004
   Redmond KJ, 2013, NEURO-ONCOLOGY, V15, P360, DOI 10.1093/neuonc/nos303
   Scoccianti S, 2015, RADIOTHER ONCOL, V114, P230, DOI 10.1016/j.radonc.2015.01.016
   Scott JN, 1998, CAN J NEUROL SCI, V25, P197, DOI 10.1017/S0317167100034016
   Shaffer R, 2010, INT J RADIAT ONCOL, V76, P1177, DOI 10.1016/j.ijrobp.2009.03.013
   TAPHOORN MJB, 1995, J NEURO-ONCOL, V25, P97, DOI 10.1007/BF01057753
NR 44
TC 35
Z9 37
U1 0
U2 7
PU SPRINGER HEIDELBERG
PI HEIDELBERG
PA TIERGARTENSTRASSE 17, D-69121 HEIDELBERG, GERMANY
SN 0179-7158
EI 1439-099X
J9 STRAHLENTHER ONKOL
JI Strahlenther. Onkol.
PD NOV
PY 2016
VL 192
IS 11
BP 770
EP 779
DI 10.1007/s00066-016-1007-7
PG 10
WC Oncology; Radiology, Nuclear Medicine & Medical Imaging
WE Science Citation Index Expanded (SCI-EXPANDED)
SC Oncology; Radiology, Nuclear Medicine & Medical Imaging
GA EB1TT
UT WOS:000387138700004
PM 27334276
DA 2023-08-27
ER

PT J
AU Sassa, N
   Tsuzuki, T
   Fukatsu, A
   Majima, T
   Kimura, T
   Nishikimi, T
   Yoshino, Y
   Hattori, R
   Gotoh, M
AF Sassa, Naoto
   Tsuzuki, Toyonori
   Fukatsu, Akitoshi
   Majima, Tsuyoshi
   Kimura, Tohoru
   Nishikimi, Toshinori
   Yoshino, Yasushi
   Hattori, Ryohei
   Gotoh, Momokazu
TI Is pT3 urothelial carcinoma of the renal pelvis a homogeneous disease
   entity? Proposal for a new subcategory of the pT3 classification
SO HISTOPATHOLOGY
LA English
DT Article
DE parenchymal invasion; prognosis; pT3 classification; urothelial
   carcinoma of the renal pelvis
ID UPPER URINARY-TRACT; TRANSITIONAL-CELL CARCINOMA; TUMOR LOCATION;
   IMPACT; PROGNOSIS; CANCER; DIAGNOSIS; SURVIVAL
AB Aims: The prognosis of urothelial carcinoma of the renal pelvis (UCRP) is heterogeneous, especially in pT3 patients. The degree of tumour parenchymal invasion is not considered for pathological tumour (pT) staging. The aim of this study was to investigate whether quantitative assessment of invasion provides a better estimation of prognosis for UCRP in pT3 patients.
   Methods and results: We reclassified pT3 cases into two subcategories: pT3a, in which UCRP extended only into the renal medulla; and pT3b, in which UCRP extended into the renal cortex and / or in which UCRP exhibited peripelvic fat invasion. We examined our proposed pT classification and other pathological parameters, including necrosis, lymph-vascular invasion (LVI), 1973 World Health Organization (WHO) grading, WHO / International Society of Urological Pathology grading, adjuvant chemotherapy, and pathological lymph node metastasis (pN). The study included 275 patients. Among 96 patients with pT3, there was a statistically significant difference between the pT3a and pT3b subcategories in cancer-specific survival (P < 0.001). Our proposed pT classification, as well as necrosis, LVI, 1973 WHO grading, and pN, demonstrated prognostic differences in univariate analysis, whereas in multivariate analysis, only our proposed classification (P = 0.008) and pN (P = 0.002) were statistically significant.
   Conclusions: The pT3b subcategories should be regarded as true pT3, having the established features of that stage, whereas pT3a has a better prognosis.
C1 [Tsuzuki, Toyonori] Nagoya Daini Red Cross Hosp, Dept Pathol, Showa Ku, Nagoya, Aichi 4668650, Japan.
   [Sassa, Naoto; Yoshino, Yasushi; Hattori, Ryohei; Gotoh, Momokazu] Nagoya Univ, Grad Sch Med, Dept Urol, Nagoya, Aichi 4648601, Japan.
   [Fukatsu, Akitoshi] Komaki City Hosp, Dept Urol, Komaki, Aichi, Japan.
   [Majima, Tsuyoshi] Okazaki City Hosp, Dept Urol, Okazaki, Aichi, Japan.
   [Kimura, Tohoru] Chukyo Hosp, Dept Urol, Nagoya, Aichi, Japan.
   [Nishikimi, Toshinori] Nagoya Daini Red Cross Hosp, Dept Urol, Nagoya, Aichi 4668650, Japan.
C3 Japanese Red Cross Nagoya Daini Hospital; Nagoya University; Japanese
   Red Cross Nagoya Daini Hospital
RP Tsuzuki, T (通讯作者)，Nagoya Daini Red Cross Hosp, Dept Pathol, Showa Ku, 2-9 Myoken Cho, Nagoya, Aichi 4668650, Japan.
EM tsuzuki@nagoya2.jrc.or.jp
RI Gotoh, Momokazu/I-7239-2014; Tsuzuki, Toyonori/GRJ-7409-2022; Sassa,
   Naoto/I-7394-2014
OI Tsuzuki, Toyonori/0000-0002-4855-4366; 
CR American Joint Committee on Cancer, 2010, AJCC CANC STAG MAN, P491
   Amin MB, 2003, ARCH PATHOL LAB MED, V127, P1263
   [Anonymous], 2009, TNM CLASSIFICATION M
   [Anonymous], 2004, PATHOLOGY GENETICS T
   Audenet F, 2010, UROL ONCOL
   Chung SD, 2009, BJU INT, V103, P1047, DOI 10.1111/j.1464-410X.2008.08253.x
   GUINAN P, 1992, UROLOGY, V40, P393, DOI 10.1016/0090-4295(92)90450-B
   Gupta R, 2008, ADV ANAT PATHOL, V15, P127, DOI 10.1097/PAP.0b013e31817145a9
   Isbarn H, 2009, J UROLOGY, V182, P2177, DOI 10.1016/j.juro.2009.07.035
   Kikuchi E, 2005, J UROLOGY, V174, P2120, DOI 10.1097/01.ju.0000181801.22474.8b
   Kikuchi E, 2009, J CLIN ONCOL, V27, P612, DOI 10.1200/JCO.2008.17.2361
   Novara G, 2007, CANCER, V110, P1715, DOI 10.1002/cncr.22970
   Novara G, 2010, EUR UROL, V57, P1064, DOI 10.1016/j.eururo.2009.12.029
   Olgac S, 2004, AM J SURG PATHOL, V28, P1545, DOI 10.1097/00000478-200412000-00001
   Oosterlinck W, 2004, EUR UROL, V46, P147, DOI 10.1016/j.eururo.2004.04.011
   Park S, 2004, J UROLOGY, V171, P621, DOI 10.1097/01.ju.0000107767.56680.f7
   Raman JD, 2010, EUR UROL, V57, P1072, DOI 10.1016/j.eururo.2009.07.002
   Reuter VE, 2006, HISTOLOGY PATHOLOGIS, P909
   Roscigno M, 2008, EUR UROL, V53, P794, DOI 10.1016/j.eururo.2008.01.008
   van der Poel HG, 2005, EUR UROL, V48, P438, DOI 10.1016/j.eururo.2005.03.009
   Wu CF, 2007, J UROLOGY, V178, P446, DOI 10.1016/j.juro.2007.03.115
   Yoshimura K, 2002, CANCER, V94, P3150, DOI 10.1002/cncr.10609
NR 22
TC 14
Z9 14
U1 0
U2 1
PU WILEY
PI HOBOKEN
PA 111 RIVER ST, HOBOKEN 07030-5774, NJ USA
SN 0309-0167
EI 1365-2559
J9 HISTOPATHOLOGY
JI Histopathology
PD OCT
PY 2012
VL 61
IS 4
BP 620
EP 628
DI 10.1111/j.1365-2559.2012.04183.x
PG 9
WC Cell Biology; Pathology
WE Science Citation Index Expanded (SCI-EXPANDED)
SC Cell Biology; Pathology
GA 029GC
UT WOS:000310481800009
PM 22730905
DA 2023-08-27
ER

PT J
AU Schneider, JR
   Chiluwal, AK
   Arapi, O
   Kwan, K
   Dehdashti, AR
AF Schneider, Julia R.
   Chiluwal, Amrit K.
   Arapi, Orseola
   Kwan, Kevin
   Dehdashti, Amir R.
TI Near Total Versus Gross Total Resection of Large Vestibular Schwannomas:
   Facial Nerve Outcome
SO OPERATIVE NEUROSURGERY
LA English
DT Article
DE Large vestibular schwannomas; Facial nerve; House-Brackmann score; Near
   total resection
ID GAMMA-KNIFE SURGERY; ACOUSTIC NEUROMA; RETROSIGMOID APPROACH;
   SURGICAL-TREATMENT; SUBTOTAL RESECTION; RESIDUAL TUMOR; PRESERVATION;
   MANAGEMENT; REMOVAL; HEARING
AB BACKGROUND: Large vestibular schwannomas (VSs) with brainstem compression are generally reserved for surgical resection. Surgical aggressiveness must be balanced with morbidity from cranial nerve injury. The purpose of the present investigation is to evaluate the clinical presentation, management modality, and patient outcomes following near total resection (NTR) vs gross total resection (GTR) of large VSs.
   OBJECTIVE: To assess facial nerve outcome differences between GTR and NTR patient cohorts.
   METHODS: Between January 2010 and March 2018, a retrospective chart review was completed to capture patients continuously who had VSs with Hannover grades T4a and T4b. NTR was decided upon intraoperatively. Primary data points were collected, including preoperative symptoms, tumor size, extent of resection, and postoperative neurological outcome.
   RESULTS: A total of 37 patients underwent surgery for treatment of large and giant (grade 4a and 4b) VSs. Facial nerve integrity was preserved in 36 patients (97%) at the completion of surgery. A total of 27 patients underwent complete resection, and 10 had near total (>95%) resection. Among patients with GTR, 78% (21/27) had House-Brackmann (HB) grade I-II facial nerve function at follow-up, whereas 100% (10/10) of the group with NTR had HB grade I-II facial nerve function. Risk of meningitis, cerebrospinal fluid leak, and sinus thromboses were not statistically different between the 2 groups. There was no stroke, brainstem injury, or death. The mean follow-up was 36 mo.
   CONCLUSION: NTR seems to offer a benefit in terms of facial nerve functional outcome compared to GTR in surgical management of large VSs without significant risk of recurrence.
C1 [Schneider, Julia R.; Chiluwal, Amrit K.; Arapi, Orseola; Kwan, Kevin; Dehdashti, Amir R.] North Shore Univ Hosp, Zucker Sch Med Hofstra Northwell, Dept Neurosurg, Manhasset, NY USA.
C3 Northwell Health; North Shore University Hospital
RP Dehdashti, AR (通讯作者)，North Shore Univ Hosp, Zucker Sch Med Hofstra Northwell, Dept Neurosurg, 500 Hofstra Blvd, Hempstead, NY 11549 USA.
EM adehdashti@northwell.edu
RI Schneider, Julia Renata/K-6334-2019
OI Schneider, Julia Renata/0000-0001-8472-154X
CR Akinduro OO, 2019, J NEURO-ONCOL, V143, P281, DOI 10.1007/s11060-019-03157-4
   Anderson DE, 2005, J NEUROSURG, V102, P643, DOI 10.3171/jns.2005.102.4.0643
   ARRIAGA MA, 1993, OTOLARYNG HEAD NECK, V108, P220, DOI 10.1177/019459989310800303
   Bernardeschi D, 2018, J NEUROSURG, V128, P903, DOI 10.3171/2016.11.JNS161737
   Bloch DC, 2004, OTOLARYNG HEAD NECK, V130, P104, DOI 10.1016/S0194-5998(03)01598-5
   Braunstein S, 2018, CANCER MANAG RES, V10, P3733, DOI 10.2147/CMAR.S140764
   Carlson ML, 2012, LARYNGOSCOPE, V122, P378, DOI 10.1002/lary.22411
   Chen ZN, 2014, J NEUROSURG, V120, P1278, DOI 10.3171/2014.2.JNS131497
   Chung WY, 2010, J NEUROSURG, V113, P112, DOI 10.3171/2010.8.GKS10954
   Daniel RT, 2017, ACTA NEUROCHIR, V159, P1197, DOI 10.1007/s00701-017-3194-0
   El-Kashlan HK, 2000, AM J OTOL, V21, P389, DOI 10.1016/S0196-0709(00)80049-6
   Godefroy WP, 2009, OTOL NEUROTOL, V30, P629, DOI 10.1097/MAO.0b013e3181a8651f
   Gurgel RK, 2012, NEUROSURG FOCUS, V33, DOI 10.3171/2012.7.FOCUS12199
   Harati Ali, 2017, Surg Neurol Int, V8, P45, DOI 10.4103/sni.sni_129_16
   Jung S, 2000, SURG NEUROL, V53, P370, DOI 10.1016/S0090-3019(00)00196-8
   Lin EP, 2017, AM J NEURORADIOL, V38, P2034, DOI 10.3174/ajnr.A5213
   LOWNIE SP, 1991, J NEUROSURG, V74, P422, DOI 10.3171/jns.1991.74.3.0422
   Monfared A, 2016, NEUROSURGERY, V79, P194, DOI 10.1227/NEU.0000000000001162
   Ohta S, 1998, BRIT J NEUROSURG, V12, P419, DOI 10.1080/02688699844619
   Pai I, 2011, SKULL BASE-INTERD AP, V21, P379, DOI 10.1055/s-0031-1287680
   Pan HC, 2012, J NEUROSURG, V117, P69, DOI 10.3171/2012.6.GKS12697
   Park CK, 2006, J NEURO-ONCOL, V77, P167, DOI 10.1007/s11060-005-9015-y
   Raftopoulos C, 2005, ACTA NEUROCHIR, V147, P697, DOI 10.1007/s00701-005-0544-0
   Samii M, 2006, J NEUROSURG, V105, P527, DOI 10.3171/jns.2006.105.4.527
   Seol HJ, 2005, J NEURO-ONCOL, V75, P203, DOI 10.1007/s11060-005-2886-0
   Starnoni D, 2018, NEUROSURG FOCUS, V44, DOI 10.3171/2017.12.FOCUS17669
   Talfer S, 2010, EUR ANN OTORHINOLARY, V127, P63, DOI 10.1016/j.anorl.2010.03.003
   Troude L, 2018, WORLD NEUROSURG, V118, pE895, DOI 10.1016/j.wneu.2018.07.093
   Zhang S, 2016, WORLD NEUROSURG, V94, P137, DOI 10.1016/j.wneu.2016.06.119
   Zhang YH, 2013, ACTA NEUROCHIR, V155, P1857, DOI 10.1007/s00701-013-1815-9
   Zou P, 2014, NEUROSURG REV, V37, P15, DOI 10.1007/s10143-013-0485-7
NR 31
TC 5
Z9 5
U1 1
U2 6
PU OXFORD UNIV PRESS INC
PI CARY
PA JOURNALS DEPT, 2001 EVANS RD, CARY, NC 27513 USA
SN 2332-4252
EI 2332-4260
J9 OPER NEUROSURG
JI Oper. Neurosurg.
PD OCT
PY 2020
VL 19
IS 4
BP 414
EP 421
DI 10.1093/ons/opaa056
PG 8
WC Clinical Neurology; Surgery
WE Science Citation Index Expanded (SCI-EXPANDED)
SC Neurosciences & Neurology; Surgery
GA OW8KF
UT WOS:000593128100066
PM 32330283
DA 2023-08-27
ER

PT J
AU Schreck, KC
   Ranjan, S
   Skorupan, N
   Bettegowda, C
   Eberhart, CG
   Ames, HM
   Holdhoff, M
AF Schreck, Karisa C.
   Ranjan, Surabhi
   Skorupan, Nebojsa
   Bettegowda, Chetan
   Eberhart, Charles G.
   Ames, Heather M.
   Holdhoff, Matthias
TI Incidence and clinicopathologic features of H3 K27M mutations in adults
   with radiographically-determined midline gliomas
SO JOURNAL OF NEURO-ONCOLOGY
LA English
DT Article
DE Diffuse midline glioma; Glioma; H3 K27M; IDH1
AB PurposeH3 K27 mutations, most commonly in H3F3A, are common in diffuse midline glioma. The exact frequency of these mutations in adults with gliomas in the midline location is unknown. This study was conducted to define the incidence of H3 K27M mutations in this location and to compare clinicopathological features with those of patients who do not harbor this mutation.MethodsConsecutive glioma cases from 2007 to 2017 were screened for gliomas in the midline location. Immunohistochemistry was performed on all available tissue for mutations of H3 K27M, IDH1, and ARTX.ResultsOf 850 gliomas screened, 163 cases had midline glioma on MRI. Sufficient FFPE tissue was available for 123 cases (75%). H3 K27M mutation was identified in 18 of 123 cases (15%). All except one H3 K27M-mutant tumors were WHO grade III or IV on histology, while non-mutant tumors encompassed all four grades. The most common midline locations for H3 K27M-mutated tumors were midbrain (2/3; 67%), pons (4/11; 36%), and cerebellum (6/24; 25%). As compared to H3 K27M-wildtype tumors, there were no differences in age at diagnosis, sex, tumor grade, contrast enhancement on MRI, extent of resection, or treatment received. In this cohort, median survival was longer for patients with H3 K27M-mutated tumors (n=18;17.6months) compared with high-grade wildtype tumors (n=74; 7.7months, p=0.03).ConclusionsH3 K27M mutations are common in midline gliomas in adults and can present in all midline locations. Survival comparison between H3 K27M-mutant and wildtype midline gliomas suggests that survival may be similar or possibly improved if the mutation is present.
C1 [Schreck, Karisa C.; Ranjan, Surabhi; Skorupan, Nebojsa; Bettegowda, Chetan; Holdhoff, Matthias] Sidney Kimmel Comprehens Canc Ctr Johns Hopkins, 201 North Broadway,Viragh Bldg,9th Floor, Baltimore, MD 21287 USA.
   [Schreck, Karisa C.] Johns Hopkins Univ, Sch Med, Dept Neurol, Baltimore, MD 21205 USA.
   [Schreck, Karisa C.; Ranjan, Surabhi; Skorupan, Nebojsa; Bettegowda, Chetan; Eberhart, Charles G.; Holdhoff, Matthias] Johns Hopkins Univ, Sch Med, Dept Oncol, Baltimore, MD 21205 USA.
   [Bettegowda, Chetan] Johns Hopkins Univ, Sch Med, Dept Neurosurg, Baltimore, MD 21205 USA.
   [Eberhart, Charles G.; Ames, Heather M.] Johns Hopkins Univ, Sch Med, Dept Pathol, Baltimore, MD 21205 USA.
   [Ames, Heather M.] Univ Maryland, Sch Med, Dept Pathol, Baltimore, MD 21201 USA.
C3 Johns Hopkins University; Johns Hopkins Medicine; Johns Hopkins
   University; Johns Hopkins University; Johns Hopkins University; Johns
   Hopkins University; University System of Maryland; University of
   Maryland Baltimore
RP Holdhoff, M (通讯作者)，Sidney Kimmel Comprehens Canc Ctr Johns Hopkins, 201 North Broadway,Viragh Bldg,9th Floor, Baltimore, MD 21287 USA.; Holdhoff, M (通讯作者)，Johns Hopkins Univ, Sch Med, Dept Oncol, Baltimore, MD 21205 USA.
EM HAmes@som.umaryland.edu; mholdho1@jhmi.edu
RI Schreck, Karisa/Y-4399-2019; Ames, Heather M/A-7342-2011; Skorupan,
   Nebojsa/AID-9954-2022; Ranjan, Surabhi/J-3581-2017
OI Schreck, Karisa/0000-0001-7181-3269; Skorupan,
   Nebojsa/0000-0003-0854-3360; Ranjan, Surabhi/0000-0001-7674-870X; Ames,
   Heather/0000-0002-5868-7672
FU Sidney Kimmel Comprehensive Cancer Center [P30CA006973]; Keep Punching
   Foundation
FX This study was supported by the Sidney Kimmel Comprehensive Cancer
   Center core Grant No. P30CA006973, the Keep Punching Foundation and the
   generosity of the Fernandes-Martins family and the Greening family.
CR Aboian MS, 2017, AM J NEURORADIOL, V38, P795, DOI 10.3174/ajnr.A5076
   Bechet D, 2014, ACTA NEUROPATHOL, V128, P733, DOI 10.1007/s00401-014-1337-4
   Buczkowicz P, 2014, ACTA NEUROPATHOL, V128, P573, DOI 10.1007/s00401-014-1319-6
   Khuong-Quang DA, 2012, ACTA NEUROPATHOL, V124, P439, DOI 10.1007/s00401-012-0998-0
   Feng J, 2015, HUM PATHOL, V46, P1626, DOI 10.1016/j.humpath.2015.07.002
   Huang TY, 2017, ACTA NEUROPATHOL COM, V5, DOI 10.1186/s40478-017-0436-6
   Karremann M, 2018, NEURO-ONCOLOGY, V20, P123, DOI 10.1093/neuonc/nox149
   Kleinschmidt-DeMasters BK, 2018, CLIN NEUROPATHOL, V37, P53, DOI 10.5414/NP301085
   Louis DN, 2018, ACTA NEUROPATHOL, V135, P639, DOI 10.1007/s00401-018-1826-y
   Louis DN, 2016, ACTA NEUROPATHOL, V131, P803, DOI 10.1007/s00401-016-1545-1
   Meyronet D, 2017, NEURO-ONCOLOGY, V19, P1127, DOI 10.1093/neuonc/now274
   Nuovo AJ, 2013, DIAGN MOL PATHOL, V22, P164, DOI 10.1097/PDM.0b013e3182823701
   Solomon DA, 2016, BRAIN PATHOL, V26, P569, DOI 10.1111/bpa.12336
   Venneti S, 2014, ACTA NEUROPATHOL, V128, P743, DOI 10.1007/s00401-014-1338-3
   Wang LM, 2018, HUM PATHOL, V78, P89, DOI 10.1016/j.humpath.2018.04.015
   Wu G, 2012, NAT GENET, V44, P251, DOI 10.1038/ng.1102
NR 16
TC 47
Z9 47
U1 0
U2 5
PU SPRINGER
PI NEW YORK
PA 233 SPRING ST, NEW YORK, NY 10013 USA
SN 0167-594X
EI 1573-7373
J9 J NEURO-ONCOL
JI J. Neuro-Oncol.
PD MAY
PY 2019
VL 143
IS 1
BP 87
EP 93
DI 10.1007/s11060-019-03134-x
PG 7
WC Oncology; Clinical Neurology
WE Science Citation Index Expanded (SCI-EXPANDED)
SC Oncology; Neurosciences & Neurology
GA HU9LD
UT WOS:000465615000009
PM 30864101
OA Green Published, hybrid
DA 2023-08-27
ER

PT J
AU Lasaitiene, D
   Chen, Y
   Guron, G
   Marcussen, N
   Tarkowski, A
   Telemo, E
   Friberg, P
AF Lasaitiene, D
   Chen, Y
   Guron, G
   Marcussen, N
   Tarkowski, A
   Telemo, E
   Friberg, P
TI Perturbed medullary tubulogenesis in neonatal rat exposed to
   renin-angiotensin system inhibition
SO NEPHROLOGY DIALYSIS TRANSPLANTATION
LA English
DT Article
DE angiotensin-converting enzyme inhibition; E-cadherin; inflammation;
   renin-angiotensin system; renal development; tubulogenesis
ID PROGRESSIVE RENAL INJURY; NECROSIS-FACTOR-ALPHA; CELL-ADHESION;
   IN-VITRO; KIDNEY; MORPHOGENESIS; CADHERIN; FIBROSIS; RECEPTOR; MOUSE
AB Background. Pharmacological interruption of the angiotensin II type-1 receptor (AT(1)) signalling during nephrogenesis in rats induces irreversible abnormalities in kidney morphology, comprising papillary atrophy and tubulointerstitial damage, which are characterized by tubular dilatation/atrophy and interstitial inflammation/fibrosis. This study determined the time course for development of tubular structural and inflammatory changes and possible cytokine production in the renal medulla of newborn rats exposed to angiotensin-converting enzyme (ACE) inhibition. Additionally, medullary expression of E-cadherin, a marker for tubular formation, was investigated in ACE-inhibited rats.
   Methods. Newborn rats were exposed (postnatal days 0-12) to ACE inhibitor enalapril and killed at days 1, 2, 4, 9 and 13. One kidney was used for morphological evaluation and the other for immunohistochemistry, using antibodies directed against monocytes/ macrophages, T cells and E-cadherin on frozen sections. In a separate experiment, rats were treated for 9 days and had their kidneys processed for western immuno-blot and immunohistochemistry, where antibodies directed against monocyte chemoattractant protein-1 (MCP-1) and tumour necrosis factor-alpha (TNF-alpha) were used on paraffin sections.
   Results. In renal medulla from enalapril-treated rats, volume fractions of tubular lumens and interstitium were increased from postnatal days 2 and 4, respectively, while that of tubular cells was decreased from 4 days of age. Concomitant loss and/or reduction in E-cadherin expression (from day 2) was observed in dilated medullary tubules of enalapril-treated rats. Furthermore, in the medulla of enalapril-treated rats, the increased number of ED2+ (resident macrophages) cells, followed by the increase in ED1+ (monocytes/ macrophages) and CD4+ T cells, was observed at days 9 and 13, respectively. This was accompanied by increased medullary expression of TNF-alpha at day 9.
   Conclusions. Neonatal ACE inhibition perturbs medullary tubulogenesis, as indicated by tubular dilatation and a lack of E-cadherin expression in these tubules. Macrophage/monocyte-mediated immune response is a secondary event, coincidentally associated with the up-regulation of TNF-alpha.
C1 Univ Gothenburg, Inst Physiol & Pharmacol, Dept Physiol, S-40530 Gothenburg, Sweden.
   Univ Gothenburg, Dept Clin Physiol, Gothenburg, Sweden.
   Univ Gothenburg, Dept Rheumatol & Inflammat Res, Gothenburg, Sweden.
   Univ Aarhus, Dept Pathol, Aarhus, Denmark.
C3 University of Gothenburg; University of Gothenburg; University of
   Gothenburg; Aarhus University
RP Lasaitiene, D (通讯作者)，Univ Gothenburg, Inst Physiol & Pharmacol, Dept Physiol, Box 432, S-40530 Gothenburg, Sweden.
OI Chen, Yun/0000-0002-3746-594X
CR ABBAS AK, 1994, CELLULAR MOL IMMUNOL, P245
   Adams CL, 1998, J CELL BIOL, V142, P1105, DOI 10.1083/jcb.142.4.1105
   Braga V, 2000, EXP CELL RES, V261, P83, DOI 10.1006/excr.2000.5050
   BRENNER BM, 1994, AM J KIDNEY DIS, V23, P171, DOI 10.1016/S0272-6386(12)80967-X
   BRENNER BM, 1996, KIDNEY, P72
   Cale CM, 1998, INT J DEV BIOL, V42, P663
   Cantley LG, 1996, AM J PHYSIOL-RENAL, V271, pF1103, DOI 10.1152/ajprenal.1996.271.6.F1103
   CECCHINI MG, 1994, DEVELOPMENT, V120, P1357
   Cho EA, 1998, DEVELOPMENT, V125, P803
   FRIBERG P, 1994, KIDNEY INT, V45, P485, DOI 10.1038/ki.1994.63
   GOMEZ RA, 1993, HYPERTENSION, V21, P470, DOI 10.1161/01.HYP.21.4.470
   Gumbiner BM, 1996, CELL, V84, P345, DOI 10.1016/S0092-8674(00)81279-9
   GUNDERSEN HJG, 1988, APMIS, V96, P857, DOI 10.1111/j.1699-0463.1988.tb00954.x
   Guo GJ, 2001, AM J PHYSIOL-RENAL, V280, pF777, DOI 10.1152/ajprenal.2001.280.5.F777
   Guron G, 1999, J AM SOC NEPHROL, V10, P1550
   Ingelfinger JR, 2002, AM J HYPERTENS, V15, p46S, DOI 10.1016/S0895-7061(01)02302-0
   Itaranta P, 2002, GENESIS, V32, P259, DOI 10.1002/gene.10079
   KRIZ W, 1988, ANAT EMBRYOL, V178, pN1
   McCausland JE, 1997, EXP NEPHROL, V5, P201
   NATHKE IS, 1994, J CELL BIOL, V125, P1341, DOI 10.1083/jcb.125.6.1341
   Nishida M, 2002, J CLIN INVEST, V110, P1859, DOI 10.1172/JCI200215045
   Ruiz-Ortega M, 2002, KIDNEY INT S, V82, P12, DOI [DOI 10.1046/J.1523-1755.62.S82.4.X, 10.1046/j.1523-1755.62.s82.4.x]
   Tsuchida S, 1998, J CLIN INVEST, V101, P755, DOI 10.1172/JCI1899
   TUFROMCREDDIE A, 1995, AM J PHYSIOL-RENAL, V269, pF110, DOI 10.1152/ajprenal.1995.269.1.F110
   Viedt C, 2002, NEPHROL DIAL TRANSPL, V17, P2043, DOI 10.1093/ndt/17.12.2043
   Wallner EI, 1998, AM J PHYSIOL-RENAL, V275, pF467, DOI 10.1152/ajprenal.1998.275.4.F467
   Yang NS, 1998, NEPHROL DIAL TRANSPL, V13, P1967, DOI 10.1093/ndt/13.8.1967
NR 27
TC 27
Z9 28
U1 0
U2 5
PU OXFORD UNIV PRESS
PI OXFORD
PA GREAT CLARENDON ST, OXFORD OX2 6DP, ENGLAND
SN 0931-0509
J9 NEPHROL DIAL TRANSPL
JI Nephrol. Dial. Transplant.
PD DEC
PY 2003
VL 18
IS 12
BP 2534
EP 2541
DI 10.1093/ndt/gfg447
PG 8
WC Transplantation; Urology & Nephrology
WE Science Citation Index Expanded (SCI-EXPANDED)
SC Transplantation; Urology & Nephrology
GA 747RP
UT WOS:000186819000013
PM 14605275
OA Bronze
DA 2023-08-27
ER

PT J
AU Wiseman, GA
   Pacak, K
   O'Dorisio, MS
   Neumann, DR
   Waxman, AD
   Mankoff, DA
   Heiba, SI
   Serafini, AN
   Tumeh, SS
   Khutoryansky, N
   Jacobson, AF
AF Wiseman, Gregory A.
   Pacak, Karel
   O'Dorisio, Mary S.
   Neumann, Donald R.
   Waxman, Alan D.
   Mankoff, David A.
   Heiba, Sherif I.
   Serafini, Aldo N.
   Tumeh, Sabah S.
   Khutoryansky, Natalie
   Jacobson, Arnold F.
TI Usefulness of I-123-MIBG Scintigraphy in the Evaluation of Patients with
   Known or Suspected Primary or Metastatic Pheochromocytoma or
   Paraganglioma: Results from a Prospective Multicenter Trial
SO JOURNAL OF NUCLEAR MEDICINE
LA English
DT Article
DE I-123-MIBG; scintigraphy; pheochromocytoma; paraganglioma;
   neuroendocrine tumors
ID MIBG SCINTIGRAPHY; ADRENAL-MEDULLA; METAIODOBENZYLGUANIDINE
   SCINTIGRAPHY; NEUROENDOCRINE TUMORS; CONCISE COMMUNICATION; TOMOGRAPHY;
   EXPERIENCE; IODOBENZYLGUANIDINE; LOCALIZATION; PORTRAYAL
AB Although I-123-MIBG has been in clinical use for the imaging of pheochromocytoma for many years, a large multicenter evaluation of this agent has never been performed. The present study was designed to provide a prospective confirmation of the performance of I-123-MIBG scintigraphy for the evaluation of patients with known or suspected primary or metastatic pheochromocytoma or paraganglioma. Methods: A total of 81 patients with a prior history of primary or metastatic pheochromocytoma or paraganglioma and 69 with suspected pheochromocytoma or paraganglioma based on symptoms of catecholamine excess, CT or MRI findings, or elevated catecholamine or metanephrine levels underwent whole-body planar and selected SPECT 24 h after the administration of I-123-MIBG. Images were independently interpreted by 3 masked readers, with consensus requiring agreement of at least 2 readers. Final diagnoses were based on histopathology, correlative imaging, catecholamine or metanephrine measurements, and clinical follow-up. Results: Among 140 patients with definitive diagnoses (91, disease present; 49, disease absent), I-123-MIBG planar scintigraphy had a sensitivity and specificity of 82%. For patients evaluated for suspected disease, sensitivity and specificity were 88% and 84%, respectively. For the subpopulations of adrenal (pheochromocytoma) and extraadrenal (paraganglioma) tumors, sensitivities were 88% and 67%, respectively. The addition of SPECT increased reader confidence but minimally affected sensitivity and specificity. Conclusion: This prospective study demonstrated a sensitivity of 82%-288% and specificity of 82%-284% for I-123-MIBG imaging used in the diagnostic assessment of primary or metastatic pheochromocytoma or paraganglioma.
C1 [Khutoryansky, Natalie; Jacobson, Arnold F.] GE Healthcare, Res & Dev, Princeton, NJ USA.
   [Wiseman, Gregory A.] Mayo Clin, Dept Nucl Med, Rochester, MN USA.
   [Pacak, Karel] NICHD, Reprod & Adult Endocrinol Program, NIH, Bethesda, MD USA.
   [O'Dorisio, Mary S.] Univ Iowa, Dept Pediat, Iowa City, IA 52242 USA.
   [Neumann, Donald R.] Cleveland Clin, Dept Nucl Med, Cleveland, OH 44106 USA.
   [Waxman, Alan D.] Cedars Sinai Med Ctr, Dept Nucl Med, Los Angeles, CA 90048 USA.
   [Mankoff, David A.] Univ Washington, Dept Radiol, Seattle, WA 98195 USA.
   [Heiba, Sherif I.] Mt Sinai Med Ctr, Dept Nucl Med, New York, NY 10029 USA.
   [Serafini, Aldo N.] Univ Miami, Dept Nucl Med, Miami, FL USA.
   [Tumeh, Sabah S.] Piedmont Hosp, Dept Radiol, Atlanta, GA USA.
C3 General Electric; Mayo Clinic; National Institutes of Health (NIH) -
   USA; NIH Eunice Kennedy Shriver National Institute of Child Health &
   Human Development (NICHD); University of Iowa; Cleveland Clinic
   Foundation; Cedars Sinai Medical Center; University of Washington;
   University of Washington Seattle; Icahn School of Medicine at Mount
   Sinai; University of Miami
RP Jacobson, AF (通讯作者)，GE Healthcare Med Diagnost, 101 Carnegie Ctr, Princeton, NJ 08540 USA.
EM arnold.jacobson@ge.com
RI Mankoff, David A/F-9576-2010
OI O'Dorisio, M Sue/0000-0003-0690-1160
FU GE Healthcare
FX The contributions of Dr. William Manger and Dr. Barry Shulkin in the
   review of clinical data; John Lombard in the development of the study
   protocol; Diane McCaul, Susie Keohane, and Kelly O'Hern in the
   implementation and operations of the study; and Sylvia Jackson in the
   coordination and management of the study data are gratefully
   acknowledged. This study was performed by GE Healthcare, including
   funding for all investigational procedures and image and data analyses.
   The following investigators and institutions enrolled subjects in this
   multicenter study, listed in order of number of subjects enrolled
   (highest first):; Gregory Wiseman, Mayo Clinic Rochester, MN; Karel
   Pacak, MD, Reproductive and Adult Endocrinology Program, NICHD, NIH,
   Bethesda, MD; Mary O'Dorisio, University of Iowa, Iowa City, IA; Donald
   Neumann, Cleveland Clinic, Cleveland, OH; Alan Waxman, Cedars Sinai
   Medical Center, Los Angeles, CA; David Mankoff, University of
   Washington, Seattle, WA; Italo Zanzi, North Shore University Hospital,
   Long Island, NY; Christopher Palestro, Long Island Jewish Hospital, New
   Hyde Park, NY; Vittoria Rufini, Policlinico Gemelli Rome, Italy; Leszek
   Krolicki Centralny Szpital Kliniczny Akademii Medycznej w warszawie,
   Warsaw, Poland; Emilio Bombardieri, Istituto Nazionale per lo Studio e
   la Cura dei Tumori, Milan, Italy; Val Lewington, Royal Marsden Hospital,
   Sutton, Surrey, U.K.; J.C. Alonso Farto, Hospital Universitario Gregorio
   Maranon, Madrid, Spain; Raghuveer Halkar, Emory University Hospital,
   Atlanta, Georgia; Mark Tulchinsky, Milton S. Hershey Medical Center,
   Hershey PA; James Mountz, University of Pittsburgh Medical Center,
   Pittsburgh, PA; Alan Perkins, Queens Medical Center, Nottingham, U. K.;
   Jerold Wallis, Washington University, St. Louis, MO
CR Avram AM, 2006, SEMIN NUCL MED, V36, P212, DOI 10.1053/j.semnuclmed.2006.03.004
   BOMANJI J, 1987, EUR J NUCL MED, V13, P86
   Bombardieri E, 2003, EUR J NUCL MED MOL I, V30, pBP132, DOI 10.1007/s00259-003-1357-0
   CHARBONNEL B, 1984, PRESSE MED, V13, P863
   CHATAL JF, 1985, J CLIN ENDOCR METAB, V61, P769, DOI 10.1210/jcem-61-4-769
   ELGAZZAR AH, 1995, CLIN NUCL MED, V20, P147, DOI 10.1097/00003072-199502000-00011
   Favia G, 1998, WORLD J SURG, V22, P689, DOI 10.1007/s002689900454
   Franzius C, 2006, J NUCL MED, V47, P1635
   Furuta N, 1999, INT J UROL, V6, P119, DOI 10.1046/j.1442-2042.1999.06310.x
   GUILLOTEAU D, 1988, EUR J NUCL MED, V14, P341
   Jalil ND, 1998, EUR J SURG, V164, P23
   Kolby L, 2003, BRIT J CANCER, V89, P1383, DOI 10.1038/sj.bjc.6601276
   LANDIS JR, 1977, BIOMETRICS, V33, P159, DOI 10.2307/2529310
   Lenders JWM, 2005, LANCET, V366, P665, DOI 10.1016/S0140-6736(05)67139-5
   LYNN MD, 1985, RADIOLOGY, V155, P789, DOI 10.1148/radiology.155.3.4001380
   LYNN MD, 1984, J NUCL MED, V25, P436
   Manger WM, 2006, ANN NY ACAD SCI, V1073, P1, DOI 10.1196/annals.1353.001
   Mannelli M, 1999, EUR J ENDOCRINOL, V141, P619, DOI 10.1530/eje.0.1410619
   Miskulin J, 2003, SURGERY, V134, P918, DOI 10.1016/S0039-6060(03)00416-1
   MOZLEY PD, 1994, J NUCL MED, V35, P1138
   Rozovsky K, 2008, AM J ROENTGENOL, V190, P1085, DOI 10.2214/AJR.07.2107
   Rufini V, 1988, Radiol Med, V76, P466
   Rufini V, 2006, SEMIN NUCL MED, V36, P228, DOI 10.1053/j.semnuclmed.2006.03.007
   SAS Institute Inc, 1999, SAS STAT US GUID 8
   SHAPIRO B, 1985, J NUCL MED, V26, P576
   Sisson J C, 1986, Am J Physiol Imaging, V1, P96
   Timmers HJLM, 2007, J CLIN ONCOL, V25, P2262, DOI 10.1200/JCO.2006.09.6297
   VALK TW, 1981, ANN INTERN MED, V94, P762, DOI 10.7326/0003-4819-94-6-762
   van der Harst E, 2001, J CLIN ENDOCR METAB, V86, P685, DOI 10.1210/jc.86.2.685
   Van Der Horst-Schrivers ANA, 2006, ANTICANCER RES, V26, P1599
   Virotta G, 1995, Q J Nucl Med, V39, P9
   WIELAND DM, 1981, J NUCL MED, V22, P358
NR 32
TC 102
Z9 109
U1 0
U2 5
PU SOC NUCLEAR MEDICINE INC
PI RESTON
PA 1850 SAMUEL MORSE DR, RESTON, VA 20190-5316 USA
SN 0161-5505
J9 J NUCL MED
JI J. Nucl. Med.
PD SEP
PY 2009
VL 50
IS 9
BP 1448
EP 1454
DI 10.2967/jnumed.108.058701
PG 7
WC Radiology, Nuclear Medicine & Medical Imaging
WE Science Citation Index Expanded (SCI-EXPANDED)
SC Radiology, Nuclear Medicine & Medical Imaging
GA 529WF
UT WOS:000272548900017
PM 19690028
OA Green Accepted, Bronze
DA 2023-08-27
ER

PT J
AU Giese, H
   Haenig, B
   Haenig, A
   Unterberg, A
   Zweckberger, K
AF Giese, Henrik
   Haenig, Benjamin
   Haenig, Anna
   Unterberg, Andreas
   Zweckberger, Klaus
TI Neurological and neuropsychological outcome after resection of
   craniopharyngiomas
SO JOURNAL OF NEUROSURGERY
LA English
DT Article
DE craniopharyngioma; grade of resection; neurological outcome;
   neuropsychological outcome; oncology
ID ENDOSCOPIC ENDONASAL APPROACH; LONG-TERM SURVIVORS; CHILDHOOD
   CRANIOPHARYNGIOMA; COGNITIVE PERFORMANCE; SURGICAL-TREATMENT; NORMATIVE
   DATA; HEALTH-STATUS; CHILDREN; TRAIL; MANAGEMENT
AB OBJECTIVE Craniopharyngiomas are rare and benign tumors of the sellar and/or parasellar region. Primary treatment involves resection followed by adjuvant radiotherapy. While the grade of resection was frequently analyzed following surgery, the neurological outcome and especially neuropsychological deficits and quality of life have been neglected for many decades. Therefore, the authors retrospectively analyzed their patient series and prospectively assessed neuropsychological outcome and quality of life following resection of craniopharyngiomas in adults.
   METHODS In total, 71 patients (39 men and 32 women) with a mean age of 49 years were enrolled in the retrospective analysis. In addition, 36 of the 71 patients were included in the prospective arm of the study and underwent neurological and neuropsychological testing as well as quality of life (36-Item Short-Form Health Survey; SF-36) assessment. Factors influencing outcome were identified and correlations calculated.
   RESULTS Resection was performed mostly using a pterional (41.6%, 47/113 surgical procedures) or bifrontal translamina terminalis (30.1%, 34/113 surgical procedures) approach. Following surgery, visual acuity was significantly improved (> 0.2 diopters) in 32.4% (23/71) of patients, or remained stable in 45.1% (32/71) of patients. During long-term follow up, 80.3% (57/71) of patients developed pituitary insufficiency, particularly involving the corticotropic and thyrotrophic axes. In total, 75% (27/36) of patients showed neuropsychological deviations in at least 1 test item. In particular, attentiveness, cognitive speed, and short-term memory were affected. Referring to the SF-36 score, quality of life was affected in both the mental and physical score in 19.4% (7/36) and 33.3% (12/36), respectively. The risk factors that were identified were a tumor volume larger than 9 cm(3), tumor extension toward/into the third ventricle or the brainstem, and resection using a bifrontal translamina terminalis or left-sided approach.
   CONCLUSIONS This study demonstrated that resection of craniopharyngiomas is frequently associated with postoperative neuropsychological deficits and hence an impaired quality of life. In addition to tumor size and extension toward/into the third ventricle or the brainstem, selection of the surgical approach may play a crucial role in the patient's neuropsychological outcome and quality of life.
C1 [Giese, Henrik; Haenig, Benjamin; Haenig, Anna; Unterberg, Andreas; Zweckberger, Klaus] Heidelberg Univ, Dept Neurosurg, Heidelberg, Germany.
C3 Ruprecht Karls University Heidelberg
RP Zweckberger, K (通讯作者)，Heidelberg Univ, Heidelberg, Germany.
EM klaus.zweckberger@med.uni-heidelberg.de
CR Arbuthnott K, 2000, J CLIN EXP NEUROPSYC, V22, P518, DOI 10.1076/1380-3395(200008)22:4;1-0;FT518
   Bawden HN, 2009, J CLIN EXP NEUROPSYC, V31, P140, DOI 10.1080/13803390802064599
   Bowie CR, 2006, NAT PROTOC, V1, P2277, DOI 10.1038/nprot.2006.390
   Carpentieri SC, 2001, NEUROSURGERY, V49, P1053, DOI 10.1097/00006123-200111000-00005
   Cavallo LM, 2009, J NEUROSURG, V111, P578, DOI 10.3171/2009.2.JNS081026
   Cavallo LM, 2014, J NEUROSURG, V121, P100, DOI 10.3171/2014.3.JNS131521
   Crom DB, 2010, J NEUROSCI NURS, V42, P323, DOI 10.1097/JNN.0b013e3181f8a59d
   DeVile CJ, 1996, J NEUROSURG, V85, P73, DOI 10.3171/jns.1996.85.1.0073
   Dhandapani S, 2017, J NEUROSURG, V126, P418, DOI 10.3171/2016.1.JNS152238
   Di Pinto M, 2012, INT J RADIAT ONCOL, V84, pE363, DOI 10.1016/j.ijrobp.2012.03.066
   Ding HL, 2017, J CLIN NEUROSCI, V42, P209, DOI 10.1016/j.jocn.2017.04.021
   Du C, 2016, WORLD NEUROSURG, V90, P454, DOI 10.1016/j.wneu.2016.03.002
   Duff JM, 2000, NEUROSURGERY, V46, P291, DOI 10.1097/00006123-200002000-00007
   Fahlbusch R, 1999, J NEUROSURG, V90, P237, DOI 10.3171/jns.1999.90.2.0237
   Fedorko S, 2019, J NEUROSURG, V130, P28, DOI 10.3171/2017.7.JNS17260
   Fernandez AL, 2008, SCAND J PSYCHOL, V49, P239, DOI 10.1111/j.1467-9450.2008.00637.x
   Fjalldal S, 2013, J CLIN ENDOCR METAB, V98, P3253, DOI 10.1210/jc.2013-2000
   HARWOODNASH DC, 1994, PEDIATR NEUROSURG, V21, P2, DOI 10.1159/000120853
   Hays R D, 1993, Health Econ, V2, P217, DOI 10.1002/hec.4730020305
   Helmstaedter C, 1990, Schweiz Arch Neurol Psychiatr (1985), V141, P21
   Hofmann BM, 2012, J NEUROSURG, V116, P373, DOI 10.3171/2011.6.JNS081451
   Honegger J, 1999, J NEUROSURG, V90, P251, DOI 10.3171/jns.1999.90.2.0251
   Jacobsen MF, 2018, ACTA OPHTHALMOL, V96, P39, DOI 10.1111/aos.13483
   Karavitaki N, 2005, CLIN ENDOCRINOL, V62, P397, DOI 10.1111/j.1365-2265.2005.02231.x
   Karavitaki N, 2006, ENDOCR REV, V27, P371, DOI 10.1210/er.2006-0002
   Kaufmann L, 2010, DEV MED CHILD NEUROL, V52, P371, DOI 10.1111/j.1469-8749.2009.03560.x
   Komotar RJ, 2012, WORLD NEUROSURG, V77, P329, DOI 10.1016/j.wneu.2011.07.011
   Lu L, 2000, Appl Neuropsychol, V7, P243, DOI 10.1207/S15324826AN0704_6
   McGrath J, 1997, SCHIZOPHR RES, V26, P127, DOI 10.1016/S0920-9964(97)00070-4
   Memmesheimer RM, 2017, DEV MED CHILD NEUROL, V59, P829, DOI 10.1111/dmcn.13444
   Mortimer D, 2008, MED DECIS MAKING, V28, P66, DOI 10.1177/0272989X07309642
   Mortini P, 2011, J NEUROSURG, V114, P1350, DOI 10.3171/2010.11.JNS10670
   Muller HL, 2017, PITUITARY, V20, P267, DOI 10.1007/s11102-016-0751-0
   Muller HL, 2010, NAT REV ENDOCRINOL, V6, P609, DOI 10.1038/nrendo.2010.168
   Muller H, 1997, J CLIN PSYCHOL, V53, P663, DOI 10.1002/(SICI)1097-4679(199711)53:7<663::AID-JCLP4>3.0.CO;2-J
   Ozyurt J, 2015, J NEURO-ONCOL, V125, P9, DOI 10.1007/s11060-015-1885-z
   Ozyurt J, 2014, J PEDIATR-US, V164, P876, DOI 10.1016/j.jpeds.2013.12.010
   Ondruch A, 2011, CHILD NERV SYST, V27, P391, DOI 10.1007/s00381-010-1301-0
   Osterrieth PA, 1944, ARCH PSYCHOLOGIE, V30, P205
   Patel KS, 2015, J NEUROSURG, V123, P571, DOI 10.3171/2014.12.JNS141591
   Pereira AM, 2005, CLIN ENDOCRINOL, V62, P197, DOI 10.1111/j.1365-2265.2004.02196.x
   Pero S, 2006, BRAIN INJURY, V20, P1207, DOI 10.1080/02699050600983271
   Poretti A, 2004, DEV MED CHILD NEUROL, V46, P220, DOI 10.1017/S0012162204000374
   REITAN RM, 1959, J NERV MENT DIS, V129, P257, DOI 10.1097/00005053-195909000-00006
   Rodewald K, 2012, Z NEUROPSYCHOL, V23, P37, DOI 10.1024/1016-264X/a000060
   Rothmann K, 2014, Z KINDER JUG-PSYCH, V42, P325, DOI 10.1024/1422-4917/a000308
   Sanchez-Cubillo I, 2009, J INT NEUROPSYCH SOC, V15, P438, DOI 10.1017/S1355617709090626
   Solana E, 2010, J NEUROSURG, V112, P399, DOI 10.3171/2009.4.JNS081664
   STEIGER JH, 1980, PSYCHOL BULL, V87, P245, DOI 10.1037/0033-2909.87.2.245
   Tombaugh TN, 2004, ARCH CLIN NEUROPSYCH, V19, P203, DOI 10.1016/S0887-6177(03)00039-8
   Van Effenterre R, 2002, J NEUROSURG, V97, P3, DOI 10.3171/jns.2002.97.1.0003
   Ware JE., 1994, SF 36 HLTH SURVEY MA
   WEINER HL, 1994, NEUROSURGERY, V35, P1001, DOI 10.1227/00006123-199412000-00001
   YASARGIL MG, 1990, J NEUROSURG, V73, P3, DOI 10.3171/jns.1990.73.1.0003
   Zada G, 2013, PLOS ONE, V8, DOI 10.1371/journal.pone.0076562
   Zimmermann P, PSYTEST NET
   Zoicas Flavius, 2012, Front Endocrinol (Lausanne), V3, P46, DOI 10.3389/fendo.2012.00046
   Zweckberger K, 2017, J NEUROSURG, V127, P1242, DOI 10.3171/2016.10.JNS161936
NR 58
TC 18
Z9 18
U1 0
U2 1
PU AMER ASSOC NEUROLOGICAL SURGEONS
PI ROLLING MEADOWS
PA 5550 MEADOWBROOK DRIVE, ROLLING MEADOWS, IL 60008 USA
SN 0022-3085
EI 1933-0693
J9 J NEUROSURG
JI J. Neurosurg.
PD MAY
PY 2020
VL 132
IS 5
BP 1425
EP 1434
DI 10.3171/2018.10.JNS181557
PG 10
WC Clinical Neurology; Surgery
WE Science Citation Index Expanded (SCI-EXPANDED); Social Science Citation Index (SSCI)
SC Neurosciences & Neurology; Surgery
GA LK4KT
UT WOS:000530830500015
PM 31003210
DA 2023-08-27
ER

PT J
AU Doudareva, E
   Ghobadi, K
   Aleman, DM
   Ruschin, M
   Jaffray, DA
AF Doudareva, Evgueniia
   Ghobadi, Kimia
   Aleman, Dionne M.
   Ruschin, Mark
   Jaffray, David A.
TI Skeletonization for isocentre selection in Gamma KnifeA (R) Perfexion
   (TM)
SO TOP
LA English
DT Article
DE Skeletonization; Distance coding; Isocentre; Radiosurgery; Gamma Knife
   Perfexion
ID METASTATIC BRAIN-TUMORS; RADIOSURGERY; OPTIMIZATION; ALGORITHM; PACKING;
   SHAPE
AB Gamma KnifeA (R) Perfexion (TM) (PFX) is used for delivering radiosurgery plans to treat lesions and tumours in the brain by means of selectively ionizing the tissue with high-energy beams of radiation. An important component of designing PFX treatments is the selection of points in the target structure at which to focus the radiation, called isocentres. This study applies skeletonization methods to select such isocentres. Our skeletonization technique identifies clusters of each target structure's skeleton using distance coding methods. A user-defined number of isocentre locations are chosen from the skeletal clusters. The isocentres resulting from this approach are used as input to a sector duration optimization model that determines the optimal shot shapes and intensities for the radiation deposited at each isocentre. The results for seven clinical cases are presented. For each case, target structure dose and conformity meet clinical radiosurgery guidelines, while brainstem dose is kept to acceptable levels and other healthy organs are also spared.
C1 [Doudareva, Evgueniia; Ghobadi, Kimia; Aleman, Dionne M.] Univ Toronto, Dept Mech & Ind Engn, Toronto, ON M5S 3G8, Canada.
   [Ruschin, Mark; Jaffray, David A.] Princess Margaret Hosp, Radiat Med Program, Toronto, ON M4X 1K9, Canada.
   [Ruschin, Mark; Jaffray, David A.] Univ Toronto, Dept Radiat Oncol, Toronto, ON M5S 3G8, Canada.
C3 University of Toronto; University of Toronto; University Health Network
   Toronto; Princess Margaret Cancer Centre; University of Toronto
RP Ghobadi, K (通讯作者)，Univ Toronto, Dept Mech & Ind Engn, 5 Kings Coll Rd, Toronto, ON M5S 3G8, Canada.
EM kimia@mie.utoronto.ca
OI Jaffray, David/0000-0001-7378-7543
CR Arcelli C, 1975, ICPR74 INT C PATT RE, P152
   Bitter I, 2001, IEEE T VIS COMPUT GR, V7, P195, DOI 10.1109/2945.942688
   Blum H., 1967, MODELS PERCEPTION SP, P362
   Bucksch A, 2010, VISUAL COMPUT, V26, P1283, DOI 10.1007/s00371-010-0520-4
   CALABI L, 1968, AM MATH MON, V75, P335, DOI 10.2307/2313409
   Das IJ, 2008, JNCI-J NATL CANCER I, V100, P300, DOI 10.1093/jnci/djn020
   Elekta, 2008, GAMM KNIF SURG IND T
   Ferris M, 2001, SIAM J OPTIMIZ, V13, P921
   FLICKINGER JC, 1990, INT J RADIAT ONCOL, V18, P1495, DOI 10.1016/0360-3016(90)90326-F
   FLICKINGER JC, 1994, INT J RADIAT ONCOL, V28, P797, DOI 10.1016/0360-3016(94)90098-1
   Ghaffari H, 2010, P INT C US COMP RAD
   Ghobadi K, 2012, MED PHYS, V39, P3134, DOI 10.1118/1.4709603
   Herbin M, 1996, PATTERN RECOGN LETT, V17, P1141, DOI 10.1016/0167-8655(96)00085-2
   Klette G, 2005, COMMUN INF TECHNOL R, V172, P164
   KLETTE G, 2007, THESIS U GRONINGEN
   Lohou C, 2010, IEEE T PATTERN ANAL, V32, P1148, DOI 10.1109/TPAMI.2010.27
   Molinari F, 2010, ULTRASOUND MED BIOL, V36, P1616, DOI 10.1016/j.ultrasmedbio.2010.07.011
   MONTANARI U, 1969, J ACM, V16, P534, DOI 10.1145/321541.321543
   Nelms BE, 2012, PRACT RADIAT ONCOL, V2, P296, DOI 10.1016/j.prro.2011.11.012
   Oskoorouchi MR, 2011, OPER RES, V59, P1184, DOI 10.1287/opre.1110.0951
   Paddick I, 2000, J NEUROSURG, V93, P219, DOI 10.3171/jns.2000.93.supplement_3.0219
   Petti PL, 2008, J NEUROSURG, V109, P34, DOI 10.3171/JNS/2008/109/12/S7
   Preteux E, 1992, J MATH IMAGING VIS, V1, P239
   Serizawa T, 2009, INT J CLIN ONCOL, V14, P289, DOI 10.1007/s10147-009-0910-7
   Shepard DM, 2003, INT J RADIAT ONCOL, V56, P1488, DOI 10.1016/S0360-3016(03)00440-1
   Shepard DM, 2008, PRINCIPLES PRACTICE, V7, P69
   Siddiqi K, 2008, COMPUTATIONAL IMAGIN, P37
   Tran S, 2005, P 2005 IEEE COMP SYS
   Wadell H, 1935, J GEOL, V43, P250, DOI 10.1086/624298
   Wagner TH, 2000, INT J RADIAT ONCOL, V48, P1599, DOI 10.1016/S0360-3016(00)00790-2
   Wang J, 1999, J COMB OPTIM, V3, P453, DOI 10.1023/A:1009831621621
   Wang J, 2000, J COMB OPTIM, V4, P487, DOI 10.1023/A:1009889628489
   Wu Q-R Jackie, 2003, J Appl Clin Med Phys, V4, P374, DOI 10.1120/1.1621372
   Wu QJ, 2000, COMPUT MED IMAG GRAP, V24, P243, DOI 10.1016/S0895-6111(00)00010-0
   Wu QJ, 2003, MED PHYS, V30, P2988, DOI 10.1118/1.1621463
   Young RF, 1998, CA-CANCER J CLIN, V48, P177, DOI 10.3322/canjclin.48.3.177
   Zhang PP, 2003, INT J RADIAT ONCOL, V55, P420, DOI 10.1016/S0360-3016(02)04145-7
   Zhou Y, 1999, IEEE T VIS COMPUT GR, V5, P196, DOI 10.1109/2945.795212
NR 38
TC 3
Z9 3
U1 0
U2 0
PU SPRINGER
PI NEW YORK
PA 233 SPRING ST, NEW YORK, NY 10013 USA
SN 1134-5764
EI 1863-8279
J9 TOP
JI Top
PD JUL
PY 2015
VL 23
IS 2
BP 369
EP 385
DI 10.1007/s11750-014-0344-x
PG 17
WC Operations Research & Management Science
WE Science Citation Index Expanded (SCI-EXPANDED)
SC Operations Research & Management Science
GA CL9FV
UT WOS:000357282800007
DA 2023-08-27
ER

PT J
AU Garcia-Carbonero, R
   Teresa, FM
   Mercader-Cidoncha, E
   Mitjavila-Casanovas, M
   Robledo, M
   Tena, I
   Alvarez-Escola, C
   Aristegui, M
   Bella-Cueto, MR
   Ferrer-Albiach, C
   Hanzu, FA
AF Garcia-Carbonero, R.
   Matute Teresa, F.
   Mercader-Cidoncha, E.
   Mitjavila-Casanovas, M.
   Robledo, M.
   Tena, I.
   Alvarez-Escola, C.
   Aristegui, M.
   Bella-Cueto, M. R.
   Ferrer-Albiach, C.
   Hanzu, F. A.
TI Multidisciplinary practice guidelines for the diagnosis, genetic
   counseling and treatment of pheochromocytomas and paragangliomas
SO CLINICAL & TRANSLATIONAL ONCOLOGY
LA English
DT Article
DE Pheochromocytoma; Paraganglioma; Diagnosis; Treatment; Genetic
   counseling; Multidisciplinary; Guidelines
ID METASTATIC PHEOCHROMOCYTOMA; MALIGNANT PHEOCHROMOCYTOMA; SPORADIC
   PHEOCHROMOCYTOMA; GERMLINE MUTATIONS; ADRENAL-TUMORS; PLASMA-FREE;
   CLINICOPATHOLOGICAL ANALYSIS; FRACTIONATED METANEPHRINES; CERVICAL
   PARAGANGLIOMAS; DEHYDROGENASE MUTATIONS
AB Pheochromocytomas and paragangliomas (PPGLs) are rare neuroendocrine tumors that arise from chromaffin cells of the adrenal medulla and the sympathetic/parasympathetic neural ganglia, respectively. The heterogeneity in its etiology makes PPGL diagnosis and treatment very complex. The aim of this article was to provide practical clinical guidelines for the diagnosis and treatment of PPGLs from a multidisciplinary perspective, with the involvement of the Spanish Societies of Endocrinology and Nutrition (SEEN), Medical Oncology (SEOM), Medical Radiology (SERAM), Nuclear Medicine and Molecular Imaging (SEMNIM), Otorhinolaryngology (SEORL), Pathology (SEAP), Radiation Oncology (SEOR), Surgery (AEC) and the Spanish National Cancer Research Center (CNIO). We will review the following topics: epidemiology; anatomy, pathology and molecular pathways; clinical presentation; hereditary predisposition syndromes and genetic counseling and testing; diagnostic procedures, including biochemical testing and imaging studies; treatment including catecholamine blockade, surgery, radiotherapy and radiometabolic therapy, systemic therapy, local ablative therapy and supportive care. Finally, we will provide follow-up recommendations.
C1 [Garcia-Carbonero, R.] UCM, Hosp Univ 12 Octubre, Inst Invest Sanitaria Hosp 12 Octubre Imas12, Dept Med Oncol,CNIO,CIBERONC, Avda Cordoba Km 5-4, Madrid 28041, Spain.
   [Matute Teresa, F.] Hosp Clin San Carlos, Dept Radiol, Madrid, Spain.
   [Mercader-Cidoncha, E.] Hosp Gen Univ Gregorio Maranon, Gen & Digest Surg Dept, Endocrine & Metab Surg Unit, Madrid, Spain.
   [Mitjavila-Casanovas, M.] Hosp Univ Puerta Hierro, Dept Nucl Med, Majadahonda, Spain.
   [Mitjavila-Casanovas, M.] Grp Trabajo Endocrino SEMNIM, Madrid, Spain.
   [Robledo, M.] Spanish Natl Canc Res Ctr, Hereditary Endocrine Canc Grp, Madrid, Spain.
   [Robledo, M.] Ctr Invest Biomed Red Enfermedades Raras CIBERER, Madrid, Spain.
   [Tena, I.] Med Sci Innovat Res MedSIR CORP, Dept Sci, Ridgewood, NJ USA.
   [Tena, I.] Hosp Prov, Dept Med Oncol, Castellon de La Plana, Spain.
   [Alvarez-Escola, C.] Hosp Univ La Paz, Endocrinol & Nutr Dept, Neuroendocrinol Unit, Madrid, Spain.
   [Aristegui, M.] Hosp Gen Univ Gregorio Maranon, ENT Dept, Madrid, Spain.
   [Bella-Cueto, M. R.] Univ Autonoma Barcelona, Dept Pathol, Inst Invest & Innovacio Parc Tauli I3PT, Hosp Univ Parc Tauli, Sabadell, Spain.
   [Ferrer-Albiach, C.] Hosp Prov Castellon, Dept Radiat Oncol, Castellon de La Plana, Spain.
   [Hanzu, F. A.] Univ Barcelona, Hosp Clin Barcelona, Endocrinol & Nutr Dept, IDIBAPS, Barcelona, Spain.
C3 Centro Nacional de Investigaciones Oncologicas (CNIO); CIBER - Centro de
   Investigacion Biomedica en Red; CIBERONC; Complutense University of
   Madrid; Hospital Universitario 12 de Octubre; Hospital Clinico San
   Carlos; General University Gregorio Maranon Hospital; Hospital Puerta de
   Hierro-Majadahonda; Centro Nacional de Investigaciones Oncologicas
   (CNIO); CIBER - Centro de Investigacion Biomedica en Red; CIBERER;
   Hospital Universitario La Paz; General University Gregorio Maranon
   Hospital; Autonomous University of Barcelona; Parc Tauli Hospital
   Universitari; University of Barcelona; Hospital Clinic de Barcelona;
   IDIBAPS
RP Garcia-Carbonero, R (通讯作者)，UCM, Hosp Univ 12 Octubre, Inst Invest Sanitaria Hosp 12 Octubre Imas12, Dept Med Oncol,CNIO,CIBERONC, Avda Cordoba Km 5-4, Madrid 28041, Spain.
EM rgcarbonero@gmail.com
RI Robledo, Mercedes/O-2230-2013; Tena, Isabel/G-3110-2017
OI Robledo, Mercedes/0000-0001-6256-5902; Mitjavila Casanovas,
   Mercedes/0000-0001-6030-4266; Garcia-Carbonero,
   Rocio/0000-0002-3342-397X; Tena, Isabel/0000-0003-4199-5799; Aristegui,
   Miguel/0000-0003-0680-2568; Alvarez-Escola,
   Cristina/0000-0003-4448-7941; Hanzu, Felicia
   Alexandra/0000-0002-2399-4023; Bella-Cueto, Maria
   Rosa/0000-0002-5144-0490; Ferrer Albiach, Carlos/0000-0001-9122-7646
FU Spanish Society of Endocrinology and Nutrition (SEEN); Spanish Society
   of Medical Oncology (SEOM); Spanish Society of Medical Radiology
   (SERAM); Spanish Society of Nuclear Medicine and Molecular Imaging
   (SEMNIM); Spanish Society of Otorhinolaryngology (SEORL); Spanish
   Society of Pathology (SEAP); Spanish Society of Radiation Oncology
   (SEOR); Spanish Society of Surgery (AEC)
FX The Spanish Societies of Endocrinology and Nutrition (SEEN), Medical
   Oncology (SEOM), Medical Radiology (SERAM), Nuclear Medicine and
   Molecular Imaging (SEMNIM), Otorhinolaryngology (SEORL), Pathology
   (SEAP), Radiation Oncology (SEOR), and Surgery (AEC) equally funded this
   project.
CR ADARI H, 1988, SCIENCE, V240, P518, DOI 10.1126/science.2833817
   Algeciras-Schimnich A, 2008, J CLIN ENDOCR METAB, V93, P91, DOI 10.1210/jc.2007-1354
   Alrezk R, 2018, FRONT ENDOCRINOL, V9, DOI 10.3389/fendo.2018.00515
   Amar L, 2005, J CLIN ONCOL, V23, P8812, DOI 10.1200/JCO.2005.03.1484
   Amar L, 2007, J CLIN ENDOCR METAB, V92, P3822, DOI 10.1210/jc.2007-0709
   Amato B, 2014, AM J SURG, V207, P293, DOI 10.1016/j.amjsurg.2013.06.002
   Ayala-Ramirez M, 2012, CANCER-AM CANCER SOC, V118, P2804, DOI 10.1002/cncr.26577
   Ayala-Ramirez M, 2011, J CLIN ENDOCR METAB, V96, P717, DOI 10.1210/jc.2010-1946
   Baudin E, 2014, EUR J ENDOCRINOL, V171, pR111, DOI 10.1530/EJE-14-0113
   Bayley JP, 2010, LANCET ONCOL, V11, P366, DOI 10.1016/S1470-2045(10)70007-3
   Berends AMA, 2020, J CLIN ENDOCR METAB, V105, P3088, DOI 10.1210/clinem/dgaa441
   Berends AMA, 2018, EUR J INTERN MED, V51, P68, DOI 10.1016/j.ejim.2018.01.015
   Bernardo-Castineira C, 2019, J CLIN ENDOCR METAB, V104, P5673, DOI 10.1210/jc.2018-01471
   Bessell-Browne R, 2007, AM J ROENTGENOL, V188, P970, DOI 10.2214/AJR.06.0827
   Bryant J, 2003, J NATL CANCER I, V95, P1196, DOI 10.1093/jnci/djg024
   Buffet A, 2018, CANCER RES, V78, P1914, DOI 10.1158/0008-5472.CAN-17-2463
   Burnichon N, 2012, EUR ANN OTORHINOLARY, V129, P315, DOI 10.1016/j.anorl.2012.04.007
   Burnichon N, 2012, CLIN CANCER RES, V18, P2828, DOI 10.1158/1078-0432.CCR-12-0160
   Burnichon N, 2010, HUM MOL GENET, V19, P3011, DOI 10.1093/hmg/ddq206
   Carrasquillo JA, 2016, SEMIN NUCL MED, V46, P203, DOI 10.1053/j.semnuclmed.2016.01.011
   Cascon A, 2019, CANCERS, V11, DOI 10.3390/cancers11050683
   Cascon A, 2015, JNCI-J NATL CANCER I, V107, DOI 10.1093/jnci/djv053
   Casey R, 2017, ANN CLIN BIOCHEM, V54, P170, DOI 10.1177/0004563216646395
   Casey R, 2020, HUM MOL GENET, V29, pR128, DOI 10.1093/hmg/ddaa201
   Castinetti F, 2019, LANCET DIABETES ENDO, V7, P213, DOI 10.1016/S2213-8587(18)30336-X
   Castro-Vega LJ, 2015, NAT COMMUN, V6, DOI 10.1038/ncomms7044
   Castro-Vega LJ, 2014, HUM MOL GENET, V23, P2440, DOI 10.1093/hmg/ddt639
   Chen H, 2010, PANCREAS, V39, P775, DOI 10.1097/MPA.0b013e3181ebb4f0
   Clark GR, 2014, J CLIN ENDOCR METAB, V99, pE2046, DOI 10.1210/jc.2014-1659
   Comino-Mendez I, 2011, NAT GENET, V43, P663, DOI 10.1038/ng.861
   Conzo G, 2016, INT J SURG, V28, pS118, DOI 10.1016/j.ijsu.2015.12.042
   Crona J, 2017, ENDOCR REV, V38, P489, DOI 10.1210/er.2017-00062
   Crona J, 2013, J CLIN ENDOCR METAB, V98, pE1266, DOI 10.1210/jc.2012-4257
   Ctvrtlik F, 2018, EXP THER MED, V15, P3151, DOI 10.3892/etm.2018.5871
   Curras-Freixes M, 2017, J MOL DIAGN, V19, P575, DOI 10.1016/j.jmoldx.2017.04.009
   Curras-Freixes M, 2015, J MED GENET, V52, P647, DOI 10.1136/jmedgenet-2015-103218
   Darr R, 2017, ENDOCRINE, V56, P495, DOI 10.1007/s12020-017-1300-y
   Eisenhofer G, 2005, CLIN CHEM, V51, P735, DOI 10.1373/clinchem.2004.045484
   Eisenhofer G, 2003, J CLIN ENDOCR METAB, V88, P2656, DOI 10.1210/jc.2002-030005
   Eisenhofer G, 2011, CLIN CHEM, V57, P411, DOI 10.1373/clinchem.2010.153320
   Else T, 2018, GENEREVIEWS, P1993
   Erickson D, 2001, J CLIN ENDOCR METAB, V86, P5210, DOI 10.1210/jc.86.11.5210
   Fishbein L, 2017, CANCER CELL, V31, P181, DOI 10.1016/j.ccell.2017.01.001
   Fishbein L, 2015, NAT COMMUN, V6, DOI 10.1038/ncomms7140
   Gaal J, 2010, J CLIN ENDOCR METAB, V95, P1274, DOI 10.1210/jc.2009-2170
   Geroula A, 2019, EUR J ENDOCRINOL, V181, P409, DOI 10.1530/EJE-19-0159
   Giammarile F, 2008, EUR J NUCL MED MOL I, V35, P1039, DOI 10.1007/s00259-008-0715-3
   Gigliotti MJ, 2018, J RADIOSURGERY SBRT, V5, P183
   Gimenez-Roqueplo AP, 2012, HORM METAB RES, V44, P328, DOI 10.1055/s-0031-1301302
   Goffredo P, 2013, J SURG ONCOL, V107, P659, DOI 10.1002/jso.23297
   Alvarez-Morujo RJGO, 2016, HEAD NECK-J SCI SPEC, V38, P267, DOI 10.1002/hed.23894
   Alvarez-Morujo RJGO, 2015, ACTA OTORRINOLAR ESP, V66, P332, DOI 10.1016/j.otorri.2014.11.002
   Gupta G, 2017, ENDOCR PRACT, V23, P690, DOI 10.4158/EP161718.RA
   Hadoux J, 2017, HORM CANCER-US, V8, P330, DOI 10.1007/s12672-017-0303-8
   Hadoux J, 2014, INT J CANCER, V135, P2711, DOI 10.1002/ijc.28913
   Hamidi O, 2017, J CLIN ENDOCR METAB, V102, P3296, DOI 10.1210/jc.2017-00992
   Havekes B, 2010, CLIN ENDOCRINOL, V72, P137, DOI 10.1111/j.1365-2265.2009.03648.x
   Heger P, 2017, WORLD J SURG, V41, P2746, DOI 10.1007/s00268-017-4095-3
   Hescot S, 2019, J CLIN ENDOCR METAB, V104, P2367, DOI 10.1210/jc.2018-01968
   Heslin Martin Joseph, 2019, Mhealth, V5, P27, DOI 10.21037/mhealth.2019.08.04
   Jansen TTG, 2018, CLIN OTOLARYNGOL, V43, P652, DOI 10.1111/coa.13046
   Janssen I, 2015, CLIN CANCER RES, V21, P3888, DOI 10.1158/1078-0432.CCR-14-2751
   Jasim S, 2017, ENDOCRINE, V57, P220, DOI 10.1007/s12020-017-1359-5
   Jha A, 2019, FRONT ONCOL, V9, DOI 10.3389/fonc.2019.00053
   Jimenez C., 2017, AJCC CANC STAGING MA, P919, DOI DOI 10.1007/978-3-319-40618-3_77
   Jochmanova I, 2020, J CANCER RES CLIN, V146, P1051, DOI 10.1007/s00432-020-03138-5
   Jochmanova I, 2018, TRENDS CANCER, V4, P6, DOI 10.1016/j.trecan.2017.11.001
   Kan Y, 2018, ACTA RADIOL, V59, P1466, DOI 10.1177/0284185118764206
   Kantorovich V., 2018, F1000RES, V7, pF1000 FACULTY R, DOI 10.12688/f1000research.14568.1
   Kayano D, 2018, NUCL MED MOLEC IMAG, V52, P254, DOI 10.1007/s13139-018-0523-z
   KIMURA N, 1992, VIRCHOWS ARCH A, V421, P25, DOI 10.1007/BF01607135
   Kimura N, 2005, ENDOCR PATHOL, V16, P23, DOI 10.1385/EP:16:1:023
   King KS, 2011, J CLIN ONCOL, V29, P4137, DOI 10.1200/JCO.2011.34.6353
   Kohlenberg J, 2019, CANCERS, V11, DOI 10.3390/cancers11020195
   Kolasinska-Cwikla A, 2019, J CLIN MED, V8, DOI 10.3390/jcm8070952
   Kong G, 2017, J CLIN ENDOCR METAB, V102, P3278, DOI 10.1210/jc.2017-00816
   LACK EE, 1977, CANCER, V39, P397, DOI 10.1002/1097-0142(197702)39:2<397::AID-CNCR2820390205>3.0.CO;2-C
   Lam AKY, 2017, ENDOCR PATHOL, V28, P213, DOI 10.1007/s12022-017-9484-5
   Langerman A, 2012, ARCH OTOLARYNGOL, V138, P341, DOI 10.1001/archoto.2012.37
   Lenders JWM, 2014, J CLIN ENDOCR METAB, V99, P1915, DOI 10.1210/jc.2014-1498
   Lenders JWM, 2010, J CLIN ENDOCR METAB, V95, P238, DOI 10.1210/jc.2009-1850
   Leung AA, 2021, EUR J ENDOCRINOL, V184, P19, DOI 10.1530/EJE-20-0628
   Leung K, 2013, AM J ROENTGENOL, V200, P370, DOI 10.2214/AJR.12.9126
   Lima J, 2007, J CLIN ENDOCR METAB, V92, P4853, DOI 10.1210/jc.2007-0640
   Lloyd RV, 2017, WHO CLASSIFICATION T
   Lopez-Jimenez E, 2010, MOL ENDOCRINOL, V24, P2382, DOI 10.1210/me.2010-0256
   MacFarlane J, 2020, CLIN ENDOCRINOL, V93, P528, DOI 10.1111/cen.14289
   del Moral JMV, 2011, CIR ESPAN, V89, P663, DOI 10.1016/j.ciresp.2011.07.003
   Mercado-Asis LB, 2018, ENDOCR PRACT, V24, P78, DOI 10.4158/EP-2017-0057
   Muller U, 2005, FAM CANCER, V4, P9, DOI 10.1007/s10689-004-0621-1
   Muth A, 2019, J INTERN MED, V285, P187, DOI 10.1111/joim.12869
   Neary NM, 2011, NEW ENGL J MED, V364, P2268, DOI 10.1056/NEJMc1101502#SA1
   Neumann HPH, 2019, NEW ENGL J MED, V381, P552, DOI 10.1056/NEJMra1806651
   Neumann HPH, 2004, JAMA-J AM MED ASSOC, V292, P943, DOI 10.1001/jama.292.8.943
   Niemeijer ND, 2014, CLIN ENDOCRINOL, V81, P642, DOI 10.1111/cen.12542
   Nolting S, 2019, CANCERS, V11, DOI 10.3390/cancers11101505
   O'Kane GM, 2019, BRIT J CANCER, V120, P1113, DOI 10.1038/s41416-019-0474-x
   Olson SW, 2016, EUR J ENDOCRINOL, V174, P289, DOI 10.1530/EJE-15-0651
   Oudijk L., 2016, ENDOCR PATHOL, P628
   Pacak K, 2013, J CLIN ONCOL, V31, P1690, DOI 10.1200/JCO.2012.47.1912
   Pacak K, 2009, HORM-INT J ENDOCRINO, V8, P111, DOI 10.14310/horm.2002.1227
   Pamporaki C, 2017, J CLIN ENDOCR METAB, V102, P1122, DOI 10.1210/jc.2016-3829
   Pang Y, 2019, CANCERS, V11, DOI 10.3390/cancers11040436
   Pang Y, 2018, CLIN CANCER RES, V24, P3423, DOI 10.1158/1078-0432.CCR-17-3406
   Pang Y, 2018, BMC CANCER, V18, DOI 10.1186/s12885-018-4127-x
   Papathomas TG, 2021, ENDOCR PATHOL, V32, P134, DOI 10.1007/s12022-020-09658-7
   Papathomas TG, 2015, MODERN PATHOL, V28, P807, DOI 10.1038/modpathol.2015.41
   Pappachan JM, 2014, CURR HYPERTENS REP, V16, DOI 10.1007/s11906-014-0442-z
   Parikh PP, 2017, J SURG RES, V215, P204, DOI 10.1016/j.jss.2017.04.011
   Pichun MEB, 2015, J CLIN ONCOL, V33
   Pierre C, 2019, VIRCHOWS ARCH, V474, P721, DOI 10.1007/s00428-019-02553-5
   Plouin PF, 2016, EUR J ENDOCRINOL, V174, pG1, DOI 10.1530/EJE-16-0033
   Prasad SC, 2016, HEAD NECK-J SCI SPEC, V38, P871, DOI 10.1002/hed.24177
   Pryma DA, 2019, J NUCL MED, V60, P623, DOI 10.2967/jnumed.118.217463
   Qin YJ, 2010, NAT GENET, V42, P229, DOI 10.1038/ng.533
   Rao D, 2017, EUR J ENDOCRINOL, V177, P103, DOI 10.1530/EJE-17-0077
   Remacha L, 2019, AM J HUM GENET, V104, P651, DOI 10.1016/j.ajhg.2019.02.017
   Righini Ch, 2003, Ann Otolaryngol Chir Cervicofac, V120, P103
   RODRIGUEZCUEVAS H, 1986, CANCER, V57, P672, DOI 10.1002/1097-0142(19860201)57:3<672::AID-CNCR2820570346>3.0.CO;2-C
   Rogowski-Lehmann N, 2018, ENDOCR CONNECT, V7, P1168, DOI 10.1530/EC-18-0318
   Rossitti HM, 2018, BRIT J SURG, V105, pE84, DOI 10.1002/bjs.10744
   Sargar KM, 2017, RADIOGRAPHICS, V37, P1648, DOI 10.1148/rg.2017170043
   Schovanek J, 2014, BMC CANCER, V14, DOI 10.1186/1471-2407-14-523
   SHAMBLIN WR, 1971, AM J SURG, V122, P732, DOI 10.1016/0002-9610(71)90436-3
   Shen WT, 2010, ARCH SURG-CHICAGO, V145, P893, DOI 10.1001/archsurg.2010.159
   Taieb D, 2019, EUR J NUCL MED MOL I, V46, P2112, DOI 10.1007/s00259-019-04398-1
   Tena I, 2018, CLIN MED INSIGHTS-ON, V12, DOI 10.1177/1179554918763367
   Thompson LDR, 2002, AM J SURG PATHOL, V26, P551, DOI 10.1097/00000478-200205000-00002
   Toledo RA, 2016, CLIN CANCER RES, V22, P2301, DOI 10.1158/1078-0432.CCR-15-1841
   Tufton N, 2019, CLIN ENDOCRINOL, V90, P31, DOI 10.1111/cen.13877
   Turchini J, 2018, HISTOPATHOLOGY, V72, P97, DOI 10.1111/his.13402
   Valdes N, 2015, EUR J ENDOCRINOL, V172, P301, DOI 10.1530/EJE-14-0818
   van Berkel A, 2014, EUR J ENDOCRINOL, V170, pR109, DOI 10.1530/EJE-13-0882
   van Berkel A, 2014, J NUCL MED, V55, P1253, DOI 10.2967/jnumed.114.137034
   van der Harst E, 2002, EUR J ENDOCRINOL, V147, P85, DOI 10.1530/eje.0.1470085
   van der Horst-Schrivers ANA, 2010, ANTICANCER RES, V30, P5153
   van Duinen N, 2013, EUR J ENDOCRINOL, V169, P377, DOI 10.1530/EJE-13-0529
   van Hulsteijn LT, 2014, CLIN ENDOCRINOL, V80, P487, DOI 10.1111/cen.12341
   VANDENBROEK PJ, 1978, NETH J MED, V21, P245
   Vidal O, 2018, CIR ESPAN, V96, P488, DOI 10.1016/j.ciresp.2018.04.008
   Waguespack SG, 2010, J CLIN ENDOCR METAB, V95, P2023, DOI 10.1210/jc.2009-2830
   Walz MK, 2006, WORLD J SURG, V30, P899, DOI 10.1007/s00268-005-0373-6
   Weingarten TN, 2017, UROLOGY, V100, P131, DOI 10.1016/j.urology.2016.10.012
   Weise M, 2002, J CLIN ENDOCR METAB, V87, P1955, DOI 10.1210/jc.87.5.1955
   WHALEN RK, 1992, J UROLOGY, V147, P1, DOI 10.1016/S0022-5347(17)37119-7
   Yang CZ, 2015, J MOL MED, V93, P93, DOI 10.1007/s00109-014-1205-7
   Yang CZ, 2013, BLOOD, V121, P2563, DOI 10.1182/blood-2012-10-460972
   Yao L, 2010, J CLIN ENDOCR METAB, V95, P1469, DOI 10.1210/jc.2009-2245
   Young WF, 2018, UPTODATE
   Zarnegar R, 2006, SURG ONCOL CLIN N AM, V15, P555, DOI 10.1016/j.soc.2006.05.009
   Zhang R, 2017, INT J CARDIOL, V249, P319, DOI 10.1016/j.ijcard.2017.07.014
   Zhuang ZP, 2012, NEW ENGL J MED, V367, P922, DOI 10.1056/NEJMoa1205119
NR 152
TC 37
Z9 39
U1 4
U2 12
PU SPRINGER INT PUBL AG
PI CHAM
PA GEWERBESTRASSE 11, CHAM, CH-6330, SWITZERLAND
SN 1699-048X
EI 1699-3055
J9 CLIN TRANSL ONCOL
JI Clin. Transl. Oncol.
PD OCT
PY 2021
VL 23
IS 10
BP 1995
EP 2019
DI 10.1007/s12094-021-02622-9
EA MAY 2021
PG 25
WC Oncology
WE Science Citation Index Expanded (SCI-EXPANDED)
SC Oncology
GA UJ0CP
UT WOS:000647997300001
PM 33959901
OA Green Published, hybrid
DA 2023-08-27
ER

PT J
AU Nielsen, SM
   Rhodes, L
   Blanco, I
   Chung, WK
   Eng, C
   Maher, ER
   Richard, S
   Giles, RH
AF Nielsen, Sarah M.
   Rhodes, Lindsay
   Blanco, Ignacio
   Chung, Wendy K.
   Eng, Charis
   Maher, Eamonn R.
   Richard, Stephane
   Giles, Rachel H.
TI Von Hippel-Lindau Disease: Genetics and Role of Genetic Counseling in a
   Multiple Neoplasia Syndrome
SO JOURNAL OF CLINICAL ONCOLOGY
LA English
DT Review
ID TUMOR-SUPPRESSOR GENE; RNA-POLYMERASE-II; GERMLINE MUTATIONS; FAMILIAL
   PHEOCHROMOCYTOMA; VHL GENE; CANCER; PROTEIN; PVHL; HEMANGIOBLASTOMAS;
   PHOSPHORYLATION
AB Von Hippel-Lindau disease (VHL) is one of the most common inherited neoplasia syndromes and is characterized by highly vascular tumors of the eyes, brain, and spine, as well as benign and malignant tumors and/or cysts of the kidneys, adrenal medullae and sympathetic paraganglia, endolymphatic sac, epididymis, and broad ligament. Since the discovery of the VHL gene in 1993, more than 900 families with VHL have been identified and examined. Genetic testing for VHL is widely available and will detect a disease-causing mutation in rate 95% to 100% of individuals who have a clinical diagnosis of VHL, making it the standard of care for diagnosis of VHL. Furthermore, genetic testing for VHL is indicated in some individuals with seemingly sporadic VHL-related tumor types, as <= 10% of pheochromocytoma or early-onset renal cell carcinoma and <= 40% of CNS hemangioblastoma harbor germline VHL mutations without a family history or additional features of VHL disease. The majority of VHL mutations are private, but there are also well-characterized founder mutations. VHL is a complex, multiorgan disease that spans the breadth of oncology subspecialties, and, as such, providers in these subspecialties should be aware of when to consider a diagnosis of VHL, when to refer a patient to a genetics specialist for consideration of gene testing, and, perhaps most importantly, how to communicate this sensitive information in an age-appropriate manner to at-risk families. This review will provide state-of-the-art information regarding the genetics of VHL and will serve as a key reference for nongenetics professionals who encounter patients with VHL.
C1 [Nielsen, Sarah M.; Rhodes, Lindsay] Univ Chicago, Chicago, IL 60637 USA.
   [Blanco, Ignacio] Univ Autonoma Barcelona, Hosp Univ Germans Trias & Pujol, E-08193 Barcelona, Spain.
   [Chung, Wendy K.] Columbia Univ, New York, NY USA.
   [Eng, Charis] Cleveland Clin, Cleveland, OH 44106 USA.
   [Eng, Charis] Case Western Reserve Univ, Sch Med, Cleveland, OH USA.
   [Maher, Eamonn R.] Univ Cambridge, Cambridge, England.
   [Maher, Eamonn R.] Cambridge NIHR Biomed Res Ctr, Cambridge, England.
   [Richard, Stephane] Hop Bicetre, AP HP, Reseau Natl Canc Rares Adulte PREDIR, INCa, Le Kremlin Bicetre, France.
   [Richard, Stephane] INSERM, U1186, Gustave Roussy Canc Campus, Villejuif, France.
   [Giles, Rachel H.] Univ Med Ctr Utrecht, Regenerat Med Ctr Utrecht, Utrecht, Netherlands.
   [Giles, Rachel H.] Dutch VHL Patient Org, Gouda, Netherlands.
C3 University of Chicago; Autonomous University of Barcelona; Hospital
   Germans Trias i Pujol; Columbia University; Cleveland Clinic Foundation;
   Case Western Reserve University; University of Cambridge; Assistance
   Publique Hopitaux Paris (APHP); Hopital Universitaire Antoine-Beclere -
   APHP; Hopital Universitaire Bicetre - APHP; Hopital Universitaire
   Paul-Brousse - APHP; Institut National du Cancer (INCA) France;
   UDICE-French Research Universities; Universite Paris Cite; Hopital
   Universitaire Hotel-Dieu - APHP; Universite Paris Saclay; Institut
   National de la Sante et de la Recherche Medicale (Inserm); UNICANCER;
   Gustave Roussy; Utrecht University; Utrecht University Medical Center
RP Nielsen, SM (通讯作者)，Univ Chicago, Med & Biol Sci, 5841 S Maryland Ave,MC 2115, Chicago, IL 60637 USA.
EM snielsen@medicine.bsd.uchicago.edu
RI RICHARD, Stéphane/O-1005-2017; Blanco, Ignacio/D-2565-2013; MAHER,
   EAMONN R/A-9507-2008; Blanco, Ignacio/AAN-5426-2021
OI RICHARD, Stéphane/0000-0002-9859-9773; Blanco,
   Ignacio/0000-0002-7414-7481; MAHER, EAMONN R/0000-0002-6226-6918;
   Blanco, Ignacio/0000-0002-7414-7481; Giles, Rachel/0000-0001-9133-2008
FU Dutch Kidney Foundation "KOUNCIL" consortium [CP11.13]
FX We dedicate this review to all our patients and their families and their
   multidisciplinary caregivers and researchers. We also thank the VHL
   Alliance, particularly Ilene Sussman and Eric Jonasch, for suggesting
   this collaboration and supporting our efforts. C.E. is the Sondra J. and
   Stephen R. Hardis Endowed Chair of Cancer Genomic Medicine at the
   Cleveland Clinic, and an American Cancer Society Clinical Research
   Professor. R.H.G. acknowledges the Dutch Kidney Foundation "KOUNCIL"
   consortium (CP11.13).
CR Ajzenberg Henry, 2015, Cilia, V4, P8, DOI 10.1186/s13630-015-0017-x
   Ang SO, 2002, BLOOD CELL MOL DIS, V28, P57, DOI 10.1006/bcmd.2002.0488
   [Anonymous], PROBLEMS UROLOGIC SU
   [Anonymous], 1993, GENEREVIEWS
   Ashtari M, 2015, SCI TRANSL MED, V7, DOI 10.1126/scitranslmed.aaa8791
   Beroud C, 1998, NUCLEIC ACIDS RES, V26, P256, DOI 10.1093/nar/26.1.256
   Binderup MLM, 2016, GENET MED, V18, P89, DOI 10.1038/gim.2015.44
   Binderup MLM, 2013, DAN MED J, V60
   Bishop T, 2004, PLOS BIOL, V2, P1549, DOI 10.1371/journal.pbio.0020289
   Brauch H, 1997, J CLIN ENDOCR METAB, V82, P4101, DOI 10.1210/jc.82.12.4101
   BRAUCH H, 1995, HUM GENET, V95, P551, DOI 10.1007/BF00223868
   CHEN F, 1995, HUM MUTAT, V5, P66, DOI 10.1002/humu.1380050109
   Chen F, 1996, J MED GENET, V33, P716, DOI 10.1136/jmg.33.8.716
   Cho HJ, 2009, J KOREAN MED SCI, V24, P77, DOI 10.3346/jkms.2009.24.1.77
   CHOYKE PL, 1995, RADIOLOGY, V194, P629, DOI 10.1148/radiology.194.3.7862955
   Coppin L, 2014, EUR J HUM GENET, V22, P1149, DOI 10.1038/ejhg.2013.279
   CROSSEY PA, 1994, HUM GENET, V93, P53
   CROSSEY PA, 1994, HUM MOL GENET, V3, P1303
   CROSSEY PA, 1995, J MED GENET, V32, P885, DOI 10.1136/jmg.32.11.885
   Dere R, 2015, J AM SOC NEPHROL, V26, P553, DOI 10.1681/ASN.2013090984
   Ding XF, 2015, J BIOL CHEM, V290, P1389, DOI 10.1074/jbc.M114.589226
   ENG C, 1995, J MED GENET, V32, P934, DOI 10.1136/jmg.32.12.934
   Evans DGR, 1997, J MED GENET, V34, P746, DOI 10.1136/jmg.34.9.746
   Fishbein L, 2013, ANN SURG ONCOL, V20, P1444, DOI 10.1245/s10434-013-2942-5
   Fisher R, 2014, GENOME BIOL, V15, DOI 10.1186/s13059-014-0433-z
   Frantzen C, 2012, NEUROLOGY, V79, P793, DOI 10.1212/WNL.0b013e3182661f3c
   Frantzen C, 2013, J NEUROSURG, V118, P1380, DOI 10.3171/2012.11.JNS122145
   Friedrich CA, 1999, CANCER-AM CANCER SOC, V86, P2478, DOI 10.1002/(SICI)1097-0142(19991201)86:11+<2478::AID-CNCR4>3.0.CO;2-5
   Gerlinger M, 2014, NAT GENET, V46, P225, DOI 10.1038/ng.2891
   Glasker S, 2001, J NEUROL NEUROSUR PS, V70, P644, DOI 10.1136/jnnp.70.5.644
   GLENN GM, 1991, HUM GENET, V87, P207, DOI 10.1007/BF00204184
   Gordeuk VR, 2004, BLOOD, V103, P3924, DOI 10.1182/blood-2003-07-2535
   Gossage L, 2015, NAT REV CANCER, V15, P55, DOI 10.1038/nrc3844
   Hampel H, 2015, GENET MED, V17, P70, DOI 10.1038/gim.2014.147
   Hell MP, 2014, CANCER RES, V74, P2422, DOI 10.1158/0008-5472.CAN-13-2040
   Hergovich A, 2006, MOL CELL BIOL, V26, P5784, DOI 10.1128/MCB.00232-06
   Hes F, 2000, HUM GENET, V106, P425, DOI 10.1007/s004390000265
   Hes FJ, 2007, CLIN GENET, V72, P122, DOI 10.1111/j.1399-0004.2007.00827.x
   Hes FJ, 2000, J MED GENET, V37, P939, DOI 10.1136/jmg.37.12.939
   Kaelin Jr WG, 2004, CLIN CANCER RES, V10, p6290S
   Kasparian NA, 2015, EUR J HUM GENET, V23, P34, DOI 10.1038/ejhg.2014.44
   Knapke Sara, 2012, Am Soc Clin Oncol Educ Book, P576, DOI 10.14694/EdBook_AM.2012.32.576
   Koochekpour S, 1999, MOL CELL BIOL, V19, P5902
   Kruizinga RC, 2014, ENDOCR-RELAT CANCER, V21, P63, DOI 10.1530/ERC-13-0308
   Kurban G, 2008, ONCOGENE, V27, P1004, DOI 10.1038/sj.onc.1210709
   Kurban G, 2006, CANCER RES, V66, P1313, DOI 10.1158/0008-5472.CAN-05-2560
   Kuznetsova AV, 2003, P NATL ACAD SCI USA, V100, P2706, DOI 10.1073/pnas.0436037100
   Lammens CRM, 2011, PSYCHO-ONCOLOGY, V20, P631, DOI 10.1002/pon.1951
   Lammens CRM, 2010, CLIN GENET, V77, P483, DOI 10.1111/j.1399-0004.2010.01333.x
   Lammens C, 2009, FAM CANCER, V8, P457, DOI 10.1007/s10689-009-9265-5
   Lammens CRM, 2011, GENET MED, V13, P519, DOI 10.1097/GIM.0b013e3182091a1d
   LATIF F, 1993, SCIENCE, V260, P1317, DOI 10.1126/science.8493574
   Lee S, 2005, CANCER CELL, V8, P155, DOI 10.1016/j.ccr.2005.06.015
   Levy M, 2000, J MED GENET, V37, P476, DOI 10.1136/jmg.37.6.476
   Lindau, 1926, ACTA PATH MICROBIO S, V1, P1
   Lips CJM, 1998, J INTERN MED, V243, P589
   Lolkema MP, 2004, EXP CELL RES, V301, P139, DOI 10.1016/j.yexcr.2004.07.016
   Lonser RR, 2003, LANCET, V361, P2059, DOI 10.1016/S0140-6736(03)13643-4
   Maher ER, 2011, EUR J HUM GENET, V19, P617, DOI 10.1038/ejhg.2010.175
   MAHER ER, 1991, J MED GENET, V28, P443, DOI 10.1136/jmg.28.7.443
   MAHER ER, 1990, Q J MED, V77, P1151, DOI 10.1093/qjmed/77.2.1151
   Maher ER, 1997, MEDICINE, V76, P381, DOI 10.1097/00005792-199711000-00001
   Maher ER, 1996, J MED GENET, V33, P328, DOI 10.1136/jmg.33.4.328
   McClellan AJ, 2005, CELL, V121, P739, DOI 10.1016/j.cell.2005.03.024
   McConkie-Rosell A, 2009, J GENET COUNS, V18, P313, DOI 10.1007/s10897-009-9215-2
   MELMON KL, 1964, AM J MED, V36, P595, DOI 10.1016/0002-9343(64)90107-X
   Metcalfe A, 2008, EUR J HUM GENET, V16, P1193, DOI 10.1038/ejhg.2008.84
   Metcalfe A, 2011, EUR J HUM GENET, V19, P640, DOI 10.1038/ejhg.2010.258
   Motzer RJ, 2015, NEW ENGL J MED, V373, P1803, DOI 10.1056/NEJMoa1510665
   Mulvihill JJ, 1997, ARCH INTERN MED, V157, P1390, DOI 10.1001/archinte.157.12.1390
   Neumann HPH, 1998, J UROLOGY, V160, P1248, DOI 10.1016/S0022-5347(01)62509-6
   NEUMANN HPH, 1987, VASA-J VASCULAR DIS, V16, P220
   NEUMANN HPH, 1991, LANCET, V337, P1052, DOI 10.1016/0140-6736(91)91705-Y
   Nordstrom-O'Brien M, 2010, HUM MUTAT, V31, P521, DOI 10.1002/humu.21219
   O'Brien FJ, 2014, QJM-INT J MED, V107, P291, DOI 10.1093/qjmed/hct249
   Oberstrass J, 1996, J PATHOL, V179, P151, DOI 10.1002/(SICI)1096-9896(199606)179:2<151::AID-PATH556>3.0.CO;2-0
   Okuda H, 2001, J BIOL CHEM, V276, P43611, DOI 10.1074/jbc.M107880200
   Poulsen MLM, 2010, CLIN GENET, V77, P49, DOI 10.1111/j.1399-0004.2009.01281.x
   Priesemann M, 2006, HORM RES, V66, P1, DOI 10.1159/000093008
   Prowse AH, 1997, AM J HUM GENET, V60, P765
   Rasmussen A, 2010, BMC MED GENET, V11, DOI 10.1186/1471-2350-11-4
   Reaume MN, 2013, CUAJ-CAN UROL ASSOC, V7, P319, DOI 10.5489/cuaj.1496
   Rechitsky Svetlana, 2002, Reprod Biomed Online, V5, P148
   Richard S, 2000, NEUROSURG REV, V23, P1, DOI 10.1007/s101430050024
   Richard S, 2013, SEMIN CANCER BIOL, V23, P26, DOI 10.1016/j.semcancer.2012.05.005
   Roe JS, 2011, CELL CYCLE, V10, P3920, DOI 10.4161/cc.10.22.18096
   Ross LF, 2013, GENET MED, V15, P321, DOI [10.1038/gim.2013.39, 10.1038/gim.2012.176]
   Rowland E, 2013, INT J NURS STUD, V50, P870, DOI 10.1016/j.ijnurstu.2012.09.002
   Santarpia L, 2007, J CELL MOL MED, V11, P1408, DOI 10.1111/j.1582-4934.2007.00122.x
   Schermer B, 2006, J CELL BIOL, V175, P547, DOI 10.1083/jcb.200605092
   Schiffman JD, 2013, PEDIATR BLOOD CANCER, V60, P1247, DOI 10.1002/pbc.24555
   Sgambati MT, 2000, AM J HUM GENET, V66, P84, DOI 10.1086/302726
   Shuch B, 2014, J CLIN ONCOL, V32, P431, DOI 10.1200/JCO.2013.50.8192
   Singh AD, 2001, ARCH OPHTHALMOL-CHIC, V119, P232
   Stebbins CE, 1999, SCIENCE, V284, P455, DOI 10.1126/science.284.5413.455
   Stickle NH, 2004, MOL CELL BIOL, V24, P3251, DOI 10.1128/MCB.24.8.3251-3261.2004
   Stolle C, 1998, HUM MUTAT, V12, P417, DOI 10.1002/(SICI)1098-1004(1998)12:6<417::AID-HUMU8>3.0.CO;2-K
   Szybowska Marta, 2007, J Genet Couns, V16, P201, DOI 10.1007/s10897-006-9060-5
   Tang N, 2006, MOL CELL BIOL, V26, P2519, DOI 10.1128/MCB.26.7.2519-2530.2006
   Tischkowitz M, 2004, EUR J CANCER, V40, P2459, DOI 10.1016/j.ejca.2004.06.005
   TISHERMAN SE, 1962, JAMA-J AM MED ASSOC, V182, P152, DOI 10.1001/jama.1962.03050410048010
   TISHERMAN SE, 1993, ARCH INTERN MED, V153, P2550
   TORY K, 1989, J NATL CANCER I, V81, P1097, DOI 10.1093/jnci/81.14.1097
   Troilo A, 2014, EMBO REP, V15, P77, DOI 10.1002/embr.201337688
   VHL Family Alliance, 2014, VHL HDB WHAT YOU NEE
   Wilding A, 2012, J MED GENET, V49, P264, DOI 10.1136/jmedgenet-2011-100562
   Wolfe Schneider K., 2015, CURR GENET MED REP, V3, P65, DOI [10.1007/s40142-015-0064-z, DOI 10.1007/S40142-015-0064-Z]
   Woodward ER, 2007, BRAIN, V130, P836, DOI 10.1093/brain/awl362
   Wu P, 2013, CLIN GENET, V84, P581, DOI 10.1111/cge.12092
   Yang H, 2007, MOL CELL, V28, P15, DOI 10.1016/j.molcel.2007.09.010
   Ye DY, 2012, J NEUROSURG, V117, P818, DOI 10.3171/2012.7.JNS12367
   Yi Y, 2010, CLIN CANCER RES, V16, P5142, DOI 10.1158/1078-0432.CCR-09-3416
   Young AP, 2008, NAT CELL BIOL, V10, P361, DOI 10.1038/ncb1699
   Zbar B, 1996, HUM MUTAT, V8, P348, DOI 10.1002/(SICI)1098-1004(1996)8:4<348::AID-HUMU8>3.3.CO;2-9
   ZBAR B, 1987, NATURE, V327, P721, DOI 10.1038/327721a0
NR 115
TC 86
Z9 94
U1 1
U2 26
PU AMER SOC CLINICAL ONCOLOGY
PI ALEXANDRIA
PA 2318 MILL ROAD, STE 800, ALEXANDRIA, VA 22314 USA
SN 0732-183X
EI 1527-7755
J9 J CLIN ONCOL
JI J. Clin. Oncol.
PD JUN 20
PY 2016
VL 34
IS 18
BP 2172
EP +
DI 10.1200/JCO.2015.65.6140
PG 12
WC Oncology
WE Science Citation Index Expanded (SCI-EXPANDED)
SC Oncology
GA DN9DU
UT WOS:000377380300016
PM 27114602
OA Green Published, Green Submitted
DA 2023-08-27
ER

PT J
AU Johnsen, JI
   Segerstrom, L
   Orrego, A
   Elfman, L
   Henriksson, M
   Kagedal, B
   Eksborg, S
   Sveinbjornsson, B
   Kogner, P
AF Johnsen, J. I.
   Segerstrom, L.
   Orrego, A.
   Elfman, L.
   Henriksson, M.
   Kagedal, B.
   Eksborg, S.
   Sveinbjornsson, B.
   Kogner, P.
TI Inhibitors of mammalian target of rapamycin downregulate MYCN protein
   expression and inhibit neuroblastoma growth in vitro and in vivo
SO ONCOGENE
LA English
DT Article
DE neuroblastoma; mTOR; rapamycin; CCI-779; MYCN; preclinical
ID C-KIT; CELL-PROLIFERATION; METASTATIC DISEASE; MTOR INHIBITORS; CYCLIN
   D1; N-MYC; ACTIVATION; RECEPTOR; PATHWAY; CANCER
AB Mammalian target of rapamycin (mTOR) has been shown to play an important function in cell proliferation, metabolism and tumorigenesis, and proteins that regulate signaling through mTOR are frequently altered in human cancers. In this study we investigated the phosphorylation status of key proteins in the PI3K/AKT/mTOR pathway and the effects of the mTOR inhibitors rapamycin and CCI-779 on neuroblastoma tumorigenesis. Significant expression of activated AKT and mTOR were detected in all primary neuroblastoma tissue samples investigated, but not in non-malignant adrenal medullas. mTOR inhibitors showed antiproliferative effects on neuroblastoma cells in vitro. Neuroblastoma cell lines expressing high levels of MYCN were significantly more sensitive to mTOR inhibitors compared to cell lines expressing low MYCN levels. Established neuroblastoma tumors treated with mTOR inhibitors in vivo showed increased apoptosis, decreased proliferation and inhibition of angiogenesis. Importantly, mTOR inhibitors induced downregulation of vascular endothelial growth factor A (VEGF-A) secretion, cyclin D1 and MYCN protein expression in vitro and in vivo. Our data suggest that mTOR inhibitors have therapeutic efficacy on aggressive MYCN amplified neuroblastomas.
C1 [Johnsen, J. I.; Segerstrom, L.; Elfman, L.; Eksborg, S.; Sveinbjornsson, B.; Kogner, P.] Karolinska Inst, Dept Woman & Child Hlth, Childrens Canc Res Unit, S-17176 Stockholm, Sweden.
   [Orrego, A.] Karolinska Inst, Dept Pathol & Oncol, S-17176 Stockholm, Sweden.
   [Henriksson, M.] Karolinska Inst, Dept Microbiol Tumor & Cellbiol, S-17176 Stockholm, Sweden.
   [Kagedal, B.] Linkoping Univ, Fac Hlth Sci, Div Clin Chem, S-58183 Linkoping, Sweden.
   [Sveinbjornsson, B.] Univ Tromso, Dept Cell Biol & Histol, Tromso, Norway.
C3 Karolinska Institutet; Karolinska Institutet; Karolinska Institutet;
   Linkoping University; UiT The Arctic University of Tromso
RP Segerstrom, L (通讯作者)，Karolinska Inst, Dept Woman & Child Hlth, Childrens Canc Res Unit, S-17176 Stockholm, Sweden.
EM lova.segerstrom@ki.se
RI Henriksson, Marie Arsenian/F-5010-2015
OI Eksborg, Staffan/0000-0001-7326-9471; Johnsen, John
   Inge/0000-0003-1277-812X; Kogner, Per/0000-0002-2202-9694; Arsenian
   Henriksson, Marie/0000-0001-6376-7792
CR Aguirre D, 2004, APOPTOSIS, V9, P797, DOI 10.1023/B:APPT.0000045781.46314.e2
   Beppu K, 2004, JNCI-J NATL CANCER I, V96, P46, DOI 10.1093/jnci/djh004
   Brodeur GM, 2003, NAT REV CANCER, V3, P203, DOI 10.1038/nrc1014
   Chesler L, 2006, CANCER RES, V66, P8139, DOI 10.1158/0008-5472.CAN-05-2769
   COHEN PS, 1994, BLOOD, V84, P3465
   Cully M, 2006, NAT REV CANCER, V6, P184, DOI 10.1038/nrc1819
   Davidoff AM, 2001, J PEDIATR SURG, V36, P30, DOI 10.1053/Jpsu.2001.19998
   Dong JJ, 2005, CANCER RES, V65, P1961, DOI 10.1158/0008-5472.CAN-04-2501
   Easton JB, 2006, ONCOGENE, V25, P6436, DOI 10.1038/sj.onc.1209886
   Eggert A, 2002, CANCER RES, V62, P1802
   Eggert A, 2000, CLIN CANCER RES, V6, P1900
   Ferrara N, 1999, NAT MED, V5, P1359, DOI 10.1038/70928
   Gera JF, 2004, J BIOL CHEM, V279, P2737, DOI 10.1074/jbc.M309999200
   Grimmer MR, 2006, CURR OPIN PEDIATR, V18, P634, DOI 10.1097/MOP.0b013e32801080fe
   Hay N, 2005, CANCER CELL, V8, P179, DOI 10.1016/j.ccr.2005.08.008
   Hennessy BT, 2005, NAT REV DRUG DISCOV, V4, P988, DOI 10.1038/nrd1902
   Ho R, 2005, CANCER RES, V65, P9868, DOI 10.1158/0008-5472.CAN-04-2426
   Ho R, 2002, CANCER RES, V62, P6462
   Jaboin J, 2002, CANCER RES, V62, P6756
   Kagedal B, 2004, PIGM CELL RES, V17, P346, DOI 10.1111/j.1600-0749.2004.00153.x
   Kenney AM, 2004, DEVELOPMENT, V131, P217, DOI 10.1242/dev.00891
   Kim B, 2004, ONCOGENE, V23, P130, DOI 10.1038/sj.onc.1206924
   Kim ES, 2002, P NATL ACAD SCI USA, V99, P11399, DOI 10.1073/pnas.172398399
   Klos KS, 2006, CANCER RES, V66, P2028, DOI 10.1158/0008-5472.CAN-04-4559
   Kozma SC, 2002, BIOESSAYS, V24, P65, DOI 10.1002/bies.10031
   Lutz W, 1996, ONCOGENE, V13, P803
   MacDonald TJ, 2001, NAT GENET, V29, P143, DOI 10.1038/ng731
   Meitar D, 1996, J CLIN ONCOL, V14, P405, DOI 10.1200/JCO.1996.14.2.405
   Nelsen CJ, 2003, J BIOL CHEM, V278, P3656, DOI 10.1074/jbc.M209374200
   Opel D, 2007, CANCER RES, V67, P735, DOI 10.1158/0008-5472.CAN-06-2201
   Ponthan F, 2003, INT J CANCER, V104, P418, DOI 10.1002/ijc.10954
   Ponthan F, 2007, CLIN CANCER RES, V13, P1036, DOI 10.1158/1078-0432.CCR-06-1908
   Schwab M, 2003, LANCET ONCOL, V4, P472, DOI 10.1016/S1470-2045(03)01166-5
   Segerstrom L, 2006, PEDIATR RES, V60, P576, DOI 10.1203/01.pdr.0000242494.94000.52
   Singleton JR, 1996, CANCER RES, V56, P4522
   Sun SY, 2005, CANCER RES, V65, P7052, DOI 10.1158/0008-5472.CAN-05-0917
   Uccini S, 2005, CLIN CANCER RES, V11, P380
   Vanhaesebroeck B, 2001, ANNU REV BIOCHEM, V70, P535, DOI 10.1146/annurev.biochem.70.1.535
   Vitali R, 2003, INT J CANCER, V106, P147, DOI 10.1002/ijc.11187
   Wang JY, 2001, ONCOGENE, V20, P3857, DOI 10.1038/sj.onc.1204532
   Weiss WA, 1997, EMBO J, V16, P2985, DOI 10.1093/emboj/16.11.2985
   Yaari S, 2005, CLIN CANCER RES, V11, P4321, DOI 10.1158/1078-0432.CCR-04-2071
   Yu QY, 2005, ONCOGENE, V24, P7114, DOI 10.1038/sj.onc.1208853
NR 43
TC 135
Z9 140
U1 0
U2 9
PU NATURE PUBLISHING GROUP
PI LONDON
PA MACMILLAN BUILDING, 4 CRINAN ST, LONDON N1 9XW, ENGLAND
SN 0950-9232
J9 ONCOGENE
JI Oncogene
PD MAY 1
PY 2008
VL 27
IS 20
BP 2910
EP 2922
DI 10.1038/sj.onc.1210938
PG 13
WC Biochemistry & Molecular Biology; Oncology; Cell Biology; Genetics &
   Heredity
WE Science Citation Index Expanded (SCI-EXPANDED)
SC Biochemistry & Molecular Biology; Oncology; Cell Biology; Genetics &
   Heredity
GA 295VR
UT WOS:000255502500012
PM 18026138
DA 2023-08-27
ER

PT J
AU Gonzalez-Hernandez, T
   Cruz-Muros, I
   Afonso-Oramas, D
   Salas-Hernandez, J
   Castro-Hernandez, J
AF Gonzalez-Hernandez, Tomas
   Cruz-Muros, Ignacio
   Afonso-Oramas, Domingo
   Salas-Hernandez, Josmar
   Castro-Hernandez, Javier
TI Vulnerability of mesostriatal dopaminergic neurons in Parkinson's
   disease
SO FRONTIERS IN NEUROANATOMY
LA English
DT Article
DE Parkinson's disease; neurodegeneration; aging; differential
   vulnerability; nigrostriatal; mesolimbic; mitochondrion; proteostasis
ID ENDOPLASMIC-RETICULUM STRESS; UBIQUITIN-PROTEASOME SYSTEM; TRANSPORTER
   MESSENGER-RNA; MITOCHONDRIAL COMPLEX-I; TUMOR-NECROSIS-FACTOR;
   NIGRA-PARS-COMPACTA; ENVIRONMENTAL RISK-FACTORS; SYNUCLEIN TRANSGENIC
   MICE; MUTANT ALPHA-SYNUCLEIN; CENTRAL-NERVOUS-SYSTEM
AB The term vulnerability was first associated with the midbrain dopaminergic neurons 85 years ago, before they were identified as monoaminergic neurons, when Foix and Nicolesco (1925) reported the loss of neuromelanin containing neurons in the midbrain of patients with postencephalitic Parkinson's disease (PD). A few years later, Hassler (1938) showed that degeneration is more intense in the ventral tier of the substantia nigra compacta than in its dorsal tier and the ventral tegmental area (VTA), outlining the concept of differential vulnerability of midbrain dopaminergic (DA-) neurons. Nowadays, we know that other neuronal groups degenerate in PD, but the massive loss of nigral DA-cells is its pathological hallmark, having a pivotal position in the pathophysiology of the disease as it is responsible for the motor symptoms. Data from humans as well as cellular and animal models indicate that DA-cell degeneration is a complex process, probably precipitated by the convergence of different risk factors, mediated by oxidative stress, and involving pathogenic factors arising within the DA-neuron (intrinsic factors), and from its environment and distant interconnected brain regions (extrinsic factors). In light of current data, intrinsic factors seem to be preferentially involved in the first steps of the degenerative process, and extrinsic factors in its progression. A controversial issue is the relative weight of the impairment of common cell functions, such as energy metabolism and proteostasis, and specific dopaminergic functions, such as pacemaking activity and DA handling, in the pathogenesis of DA-cell degeneration. Here we will review the current knowledge about the relevance of these factors at the beginning and during the progression of PD, and in the differential vulnerability of midbrain DA-cells.
C1 [Gonzalez-Hernandez, Tomas; Cruz-Muros, Ignacio; Afonso-Oramas, Domingo; Salas-Hernandez, Josmar; Castro-Hernandez, Javier] Univ La Laguna, Fac Med, Dept Anat, Tenerife 38207, Spain.
   [Gonzalez-Hernandez, Tomas; Cruz-Muros, Ignacio] Spanish Network Neurodegenerat Dis CIBERNED, Madrid, Spain.
C3 Universidad de la Laguna; CIBERNED
RP Gonzalez-Hernandez, T (通讯作者)，Univ La Laguna, Fac Med, Dept Anat, Tenerife 38207, Spain.
EM tgonhern@ull.es
RI gonzalez-hernandez, tomas/N-9115-2015; Castro-Hernández,
   Javier/O-8936-2019
OI gonzalez-hernandez, tomas/0000-0002-2223-7434; Castro-Hernández,
   Javier/0000-0003-3308-0601; de la Cruz Muros,
   Ignacio/0000-0002-2435-3578; Afonso Oramas, Domingo/0000-0002-9044-0979
FU Ministerio de Ciencia e Innovacion [BFU2007-66561]; CIBERNED (ISCIII);
   Fundacion Canaria de Invetigacion y Salud (FUNCIS)
FX This work was partially supported by Ministerio de Ciencia e Innovacion
   (grant no. BFU2007-66561) and CIBERNED (ISCIII). Josmar Salas-Hernandez
   and Javier Castro-Hernandez were supported by Fundacion Canaria de
   Invetigacion y Salud (FUNCIS).
CR Abou-Sleiman PM, 2003, ANN NEUROL, V54, P283, DOI 10.1002/ana.10675
   Afonso-Oramas D, 2009, NEUROBIOL DIS, V36, P494, DOI 10.1016/j.nbd.2009.09.002
   Airaksinen MS, 1997, EUR J NEUROSCI, V9, P120, DOI 10.1111/j.1460-9568.1997.tb01360.x
   Alnemri ES, 2007, NAT CELL BIOL, V9, P1227, DOI 10.1038/ncb1107-1227
   Ashley AK, 2009, TOXICOL LETT, V184, P186, DOI 10.1016/j.toxlet.2008.11.008
   Baker DA, 2002, J NEUROSCI, V22, P9134
   Banati RB, 1998, MOVEMENT DISORD, V13, P221, DOI 10.1002/mds.870130205
   Barzilai A, 2001, CELL MOL NEUROBIOL, V21, P215, DOI 10.1023/A:1010991020245
   Bas J, 2001, J NEUROIMMUNOL, V113, P146, DOI 10.1016/S0165-5728(00)00422-7
   Benazzouz A, 2002, MOVEMENT DISORD, V17, pS145, DOI 10.1002/mds.10156
   Bender A, 2006, NAT GENET, V38, P515, DOI 10.1038/ng1769
   Bennett MC, 2005, PHARMACOL THERAPEUT, V105, P311, DOI 10.1016/j.pharmthera.2004.10.010
   Bennett MC, 1999, J BIOL CHEM, V274, P33855, DOI 10.1074/jbc.274.48.33855
   BENSHACHAR D, 1991, J NEUROCHEM, V57, P1609, DOI 10.1111/j.1471-4159.1991.tb06358.x
   BERGMAN H, 1994, J NEUROPHYSIOL, V72, P507, DOI 10.1152/jn.1994.72.2.507
   Berman SB, 1999, J NEUROCHEM, V73, P1127, DOI 10.1046/j.1471-4159.1999.0731127.x
   Berridge MJ, 2002, CELL CALCIUM, V32, P235, DOI 10.1016/S0143416002001823
   Betarbet R, 2000, NAT NEUROSCI, V3, P1301, DOI 10.1038/81834
   Bezard E, 1999, EUR J NEUROSCI, V11, P2167, DOI 10.1046/j.1460-9568.1999.00627.x
   Bezard E, 1999, EXP NEUROL, V155, P268, DOI 10.1006/exnr.1998.6995
   Biskup S, 2006, ANN NEUROL, V60, P557, DOI 10.1002/ana.21019
   Blum D, 2001, PROG NEUROBIOL, V65, P135, DOI 10.1016/S0301-0082(01)00003-X
   BlumDegen D, 1995, NEUROSCI LETT, V202, P17, DOI 10.1016/0304-3940(95)12192-7
   BOKA G, 1994, NEUROSCI LETT, V172, P151, DOI 10.1016/0304-3940(94)90684-X
   Bonifati V, 2003, SCIENCE, V299, P256, DOI 10.1126/science.1077209
   Borland MK, 2009, BBA-MOL BASIS DIS, V1792, P68, DOI 10.1016/j.bbadis.2008.09.014
   Bove Jordi, 2005, NeuroRx, V2, P484, DOI 10.1602/neurorx.2.3.484
   Braak H, 2003, NEUROBIOL AGING, V24, P197, DOI 10.1016/S0197-4580(02)00065-9
   Burke RE, 2008, ANN NEUROL, V64, P485, DOI 10.1002/ana.21541
   BURNASHEV N, 1992, NEURON, V8, P189, DOI 10.1016/0896-6273(92)90120-3
   Cabello CR, 2002, NEUROPATH APPL NEURO, V28, P283, DOI 10.1046/j.1365-2990.2002.00393.x
   Canet-Aviles RM, 2004, P NATL ACAD SCI USA, V101, P9103, DOI 10.1073/pnas.0402959101
   Cannon JR, 2009, NEUROBIOL DIS, V34, P279, DOI 10.1016/j.nbd.2009.01.016
   CASS WA, 1992, J NEUROCHEM, V59, P259, DOI 10.1111/j.1471-4159.1992.tb08899.x
   Caudle WM, 2007, J NEUROSCI, V27, P8138, DOI 10.1523/JNEUROSCI.0319-07.2007
   Cavelier P, 2005, J PHYSIOL-LONDON, V564, P397, DOI 10.1113/jphysiol.2004.082131
   Celsi F, 2009, BBA-BIOENERGETICS, V1787, P335, DOI 10.1016/j.bbabio.2009.02.021
   CERRUTI C, 1993, MOL BRAIN RES, V18, P181, DOI 10.1016/0169-328X(93)90187-T
   Chan CS, 2007, NATURE, V447, P1081, DOI 10.1038/nature05865
   Chan CS, 2009, TRENDS NEUROSCI, V32, P249, DOI 10.1016/j.tins.2009.01.006
   Charara A, 1996, J COMP NEUROL, V364, P254
   Choi YM, 2006, J NEUROSCI, V26, P12127, DOI 10.1523/JNEUROSCI.3158-06.2006
   Chung CY, 2005, HUM MOL GENET, V14, P1709, DOI 10.1093/hmg/ddi178
   Cicchetti F, 2009, TRENDS PHARMACOL SCI, V30, P475, DOI 10.1016/j.tips.2009.06.005
   Collier TJ, 2007, NEUROBIOL DIS, V26, P56, DOI 10.1016/j.nbd.2006.11.013
   Conn PJ, 1997, ANNU REV PHARMACOL, V37, P205, DOI 10.1146/annurev.pharmtox.37.1.205
   Conway KA, 2000, P NATL ACAD SCI USA, V97, P571, DOI 10.1073/pnas.97.2.571
   Cruz-Muros I, 2008, NEUROBIOL AGING, V29, P1702, DOI 10.1016/j.neurobiolaging.2007.04.003
   Cruz-Muros I, 2007, EXP NEUROL, V204, P147, DOI 10.1016/j.expneurol.2006.10.004
   Cuervo AM, 2004, SCIENCE, V305, P1292, DOI 10.1126/science.1101738
   DAMATO RJ, 1986, SCIENCE, V231, P987, DOI 10.1126/science.3080808
   Damier P, 1999, BRAIN, V122, P1437, DOI 10.1093/brain/122.8.1437
   Darios F, 2003, HUM MOL GENET, V12, P517, DOI 10.1093/hmg/ddg044
   Dauer W, 2003, NEURON, V39, P889, DOI 10.1016/S0896-6273(03)00568-3
   de Lau LML, 2006, LANCET NEUROL, V5, P525, DOI 10.1016/S1474-4422(06)70471-9
   Dervan AG, 2004, EXP NEUROL, V190, P145, DOI 10.1016/j.expneurol.2004.07.004
   Devi L, 2008, J BIOL CHEM, V283, P9089, DOI 10.1074/jbc.M710012200
   Dhillon Amanpreet S, 2008, J Agromedicine, V13, P37, DOI 10.1080/10599240801986215
   Di Fonzo A, 2005, LANCET, V365, P412
   Di Matteo V, 2006, BRAIN RES, V1095, P167, DOI 10.1016/j.brainres.2006.04.013
   DIMONTE D, 1986, BIOCHEM BIOPH RES CO, V137, P310, DOI 10.1016/0006-291X(86)91211-8
   DIMONTE D, 1986, BIOCHEM BIOPH RES CO, V137, P303, DOI 10.1016/0006-291X(86)91210-6
   ENOCHS WS, 1994, J NEURAL TRANSM-PARK, V7, P83, DOI 10.1007/BF02260963
   Fasano M, 2006, J NEUROCHEM, V96, P909, DOI 10.1111/j.1471-4159.2005.03638.x
   FEARNLEY JM, 1991, BRAIN, V114, P2283, DOI 10.1093/brain/114.5.2283
   Firestone JA, 2005, ARCH NEUROL-CHICAGO, V62, P91, DOI 10.1001/archneur.62.1.91
   Foix C., 1925, ANATOMIE CEREBRALE N, P508
   Forno LS, 1996, J NEUROPATH EXP NEUR, V55, P259, DOI 10.1097/00005072-199603000-00001
   FORNSTEDT B, 1986, NEUROPHARMACOLOGY, V25, P451, DOI 10.1016/0028-3908(86)90242-X
   Forster GL, 2003, EUR J NEUROSCI, V17, P751, DOI 10.1046/j.1460-9568.2003.02511.x
   Fredenburg RA, 2007, BIOCHEMISTRY-US, V46, P7107, DOI 10.1021/bi7000246
   Gainetdinov RR, 1997, J NEUROCHEM, V69, P1322
   Galluzzi L, 2009, NAT REV NEUROSCI, V10, P481, DOI 10.1038/nrn2665
   Garcia L, 2005, J NEUROPHYSIOL, V94, P3662, DOI 10.1152/jn.00496.2005
   Gautier CA, 2008, P NATL ACAD SCI USA, V105, P11364, DOI 10.1073/pnas.0802076105
   GEIGER JRP, 1995, NEURON, V15, P193, DOI 10.1016/0896-6273(95)90076-4
   GERFEN CR, 1987, J NEUROSCI, V7, P3915
   GERFEN CR, 1985, P NATL ACAD SCI USA, V82, P8780, DOI 10.1073/pnas.82.24.8780
   Gerhardt GA, 2002, J NEUROCHEM, V80, P168, DOI 10.1046/j.0022-3042.2001.00684.x
   GERMAN DC, 1992, ANN NY ACAD SCI, V648, P42, DOI 10.1111/j.1749-6632.1992.tb24523.x
   GERMAN DC, 1989, ANN NEUROL, V26, P507, DOI 10.1002/ana.410260403
   Giasson BI, 2006, ANN NEUROL, V59, P315, DOI 10.1002/ana.20791
   GIBB WRG, 1992, BRAIN RES, V581, P283, DOI 10.1016/0006-8993(92)90719-P
   GIBB WRG, 1988, NEUROLOGY, V38, P1402, DOI 10.1212/WNL.38.9.1402
   GIROS B, 1993, TRENDS PHARMACOL SCI, V14, P43, DOI 10.1016/0165-6147(93)90029-J
   Gloeckner CJ, 2006, HUM MOL GENET, V15, P223, DOI 10.1093/hmg/ddi439
   Goldberg MS, 2005, NEURON, V45, P489, DOI 10.1016/j.neuron.2005.01.041
   Gonzalez-Hernandez T, 2004, J COMP NEUROL, V479, P198, DOI 10.1002/cne.20323
   Gonzalez-Hernandez T, 2009, J NEURAL TRANSM-SUPP, P21, DOI 10.1007/978-3-211-92660-4_2
   Greene JG, 2005, NEUROBIOL DIS, V18, P19, DOI 10.1016/j.nbd.2004.10.003
   Greffard S, 2006, ARCH NEUROL-CHICAGO, V63, P584, DOI 10.1001/archneur.63.4.584
   HAAS RH, 1995, ANN NEUROL, V37, P714, DOI 10.1002/ana.410370604
   HABER SN, 1995, J COMP NEUROL, V362, P400, DOI 10.1002/cne.903620308
   HARMAN D, 1956, J GERONTOL, V11, P298, DOI 10.1093/geronj/11.3.298
   Harrower TP, 2005, EXP NEUROL, V195, P1, DOI 10.1016/j.expneurol.2005.06.002
   Hassler R, 1938, J PSYCHOL NEUROL, V48, P387
   HASTINGS TG, 1995, J NEUROCHEM, V64, P919
   Haycock JW, 2003, J NEUROCHEM, V87, P574, DOI 10.1046/j.1471-4159.2003.02017.x
   Hindle JV, 2010, AGE AGEING, V39, P156, DOI 10.1093/ageing/afp223
   HIRSCH E, 1988, NATURE, V334, P345, DOI 10.1038/334345a0
   Hirsch EC, 2009, LANCET NEUROL, V8, P382, DOI 10.1016/S1474-4422(09)70062-6
   Hisanaga K, 2001, ARCH NEUROL-CHICAGO, V58, P1580, DOI 10.1001/archneur.58.10.1580
   Hoglinger GU, 2003, J NEUROCHEM, V84, P491, DOI 10.1046/j.1471-4159.2003.01533.x
   HOLLMANN M, 1994, ANNU REV NEUROSCI, V17, P31, DOI 10.1146/annurev.ne.17.030194.000335
   HORN AS, 1990, PROG NEUROBIOL, V34, P387, DOI 10.1016/0301-0082(90)90033-D
   Hornykiewicz O, 2006, J NEURAL TRANSM-SUPP, P9
   Hosoi T, 2010, CLIN SCI, V118, P19, DOI 10.1042/CS20080680
   Hsu LJ, 2000, AM J PATHOL, V157, P401, DOI 10.1016/S0002-9440(10)64553-1
   Hunot S, 1996, NEUROSCIENCE, V72, P355, DOI 10.1016/0306-4522(95)00578-1
   HURD YL, 1994, NEUROSCIENCE, V63, P357, DOI 10.1016/0306-4522(94)90535-5
   Hurley SD, 2003, EXP NEUROL, V184, P659, DOI 10.1016/S0014-4886(03)00273-5
   Iaccarino C, 2007, HUM MOL GENET, V16, P1319, DOI 10.1093/hmg/ddm080
   Imai Y, 2001, CELL, V105, P891, DOI 10.1016/S0092-8674(01)00407-X
   Imamura K, 2003, ACTA NEUROPATHOL, V106, P518, DOI 10.1007/s00401-003-0766-2
   Iribe Y, 1999, J NEUROPHYSIOL, V82, P925, DOI 10.1152/jn.1999.82.2.925
   IRWIN I, 1994, NEURODEGENERATION, V3, P251
   Jellinger KA, 2009, J NEURAL TRANSM, V116, P1111, DOI 10.1007/s00702-009-0240-y
   Jenner P, 2003, ANN NEUROL, V53, pS26, DOI 10.1002/ana.10483
   Joglar B, 2009, J NEUROCHEM, V109, P656, DOI 10.1111/j.1471-4159.2009.05999.x
   Jonsson G., 1971, PROG HISTOCHEM CYTOC, V2, P244
   Keeney PM, 2006, J NEUROSCI, V26, P5256, DOI 10.1523/JNEUROSCI.0984-06.2006
   Kim RH, 2005, P NATL ACAD SCI USA, V102, P5215, DOI 10.1073/pnas.0501282102
   Kim Y, 2008, BIOCHEM BIOPH RES CO, V377, P975, DOI 10.1016/j.bbrc.2008.10.104
   KISH SJ, 1992, J NEUROCHEM, V58, P642, DOI 10.1111/j.1471-4159.1992.tb09766.x
   KITA H, 1987, J COMP NEUROL, V260, P435, DOI 10.1002/cne.902600309
   Kitada T, 1998, NATURE, V392, P605, DOI 10.1038/33416
   Knott C, 2000, MOL CELL NEUROSCI, V16, P724, DOI 10.1006/mcne.2000.0914
   KOPIN IJ, 1992, ANN NY ACAD SCI, V648, P96, DOI 10.1111/j.1749-6632.1992.tb24527.x
   Kraytsberg Y, 2006, NAT GENET, V38, P518, DOI 10.1038/ng1778
   KRIGE D, 1992, ANN NEUROL, V32, P782, DOI 10.1002/ana.410320612
   Kroemer G, 2007, PLOS BIOL, V5, P1409, DOI 10.1371/journal.pbio.0050206
   Kubis N, 2000, BRAIN, V123, P366, DOI 10.1093/brain/123.2.366
   Kuhn DM, 2006, ANN NY ACAD SCI, V1074, P31, DOI 10.1196/annals.1369.003
   Kurkowska-Jastrzebska I, 2002, INT IMMUNOPHARMACOL, V2, P1213, DOI 10.1016/S1567-5769(02)00078-4
   Kuroda Y, 2006, BIOCHEM BIOPH RES CO, V348, P787, DOI 10.1016/j.bbrc.2006.06.201
   LaFerla FM, 2002, NAT REV NEUROSCI, V3, P862, DOI 10.1038/nrn960
   LANGSTON JW, 1983, SCIENCE, V219, P979, DOI 10.1126/science.6823561
   Lapointe N, 2004, FASEB J, V18, P717, DOI 10.1096/fj.03-0677fje
   Lashuel HA, 2002, J MOL BIOL, V322, P1089, DOI 10.1016/S0022-2836(02)00735-0
   LaVoie MJ, 2005, NAT MED, V11, P1214, DOI 10.1038/nm1314
   Lee CR, 2009, J NEURAL TRANSM-SUPP, P71, DOI 10.1007/978-3-211-92660-4_6
   Lee SJ, 2003, J BIOL CHEM, V278, P44552, DOI 10.1074/jbc.M304517200
   Leroy E, 1998, NATURE, V395, P451, DOI 10.1038/26652
   Liang CL, 1996, NEUROSCIENCE, V75, P523, DOI 10.1016/0306-4522(96)00228-X
   Liberatore GT, 1999, NAT MED, V5, P1403
   Limousin P, 1998, NEW ENGL J MED, V339, P1105, DOI 10.1056/NEJM199810153391603
   LINDQUIST NG, 1988, NEUROSCI LETT, V93, P1, DOI 10.1016/0304-3940(88)90002-X
   Liou HH, 1997, NEUROLOGY, V48, P1583, DOI 10.1212/WNL.48.6.1583
   Lippa CF, 2007, NEUROLOGY, V68, P812, DOI 10.1212/01.wnl.0000256715.13907.d3
   Lohmann E, 2003, ANN NEUROL, V54, P176, DOI 10.1002/ana.10613
   Mak SK, 2010, J BIOL CHEM, V285, P13621, DOI 10.1074/jbc.M109.074617
   MANN DMA, 1983, MECH AGEING DEV, V21, P193, DOI 10.1016/0047-6374(83)90074-X
   Manning-Bog AB, 2003, J NEUROSCI, V23, P3095
   MARSHALL JF, 1990, NEUROSCIENCE, V37, P11, DOI 10.1016/0306-4522(90)90187-9
   Martin LJ, 2006, J NEUROSCI, V26, P41, DOI 10.1523/JNEUROSCI.4308-05.2006
   McCormack AL, 2004, J COMP NEUROL, V471, P387, DOI 10.1002/cne.20036
   McCormack AL, 2002, NEUROBIOL DIS, V10, P119, DOI 10.1006/nbdi.2002.0507
   MCCORMACK JG, 1990, PHYSIOL REV, V70, P391, DOI 10.1152/physrev.1990.70.2.391
   McGeer PL, 2004, ANN NY ACAD SCI, V1035, P104, DOI 10.1196/annals.1332.007
   McGeer PL, 2003, ANN NEUROL, V54, P599, DOI 10.1002/ana.10728
   MCGEER PL, 1988, ANN NEUROL, V24, P574, DOI 10.1002/ana.410240415
   MCGEER PL, 1977, ARCH NEUROL-CHICAGO, V34, P33, DOI 10.1001/archneur.1977.00500130053010
   McNaught KS, 2010, SYNAPSE, V64, P241, DOI 10.1002/syn.20719
   McNaught KS, 2003, EXP NEUROL, V179, P38, DOI 10.1006/exnr.2002.8050
   McNaught KSP, 2002, EUR J NEUROSCI, V16, P2136, DOI 10.1046/j.1460-9568.2002.02301.x
   McNaught KSP, 2002, NEUROSCI LETT, V326, P155, DOI 10.1016/S0304-3940(02)00296-3
   McNaught KSP, 2001, NAT REV NEUROSCI, V2, P589, DOI 10.1038/35086067
   MCRITCHIE DA, 1995, NEUROSCIENCE, V65, P87, DOI 10.1016/0306-4522(94)00483-L
   McRitchie DA, 1996, J COMP NEUROL, V364, P121, DOI 10.1002/(SICI)1096-9861(19960101)364:1<121::AID-CNE11>3.0.CO;2-1
   Miller GW, 2007, TOXICOL SCI, V100, P1, DOI 10.1093/toxsci/kfm223
   Miller GW, 1999, TRENDS PHARMACOL SCI, V20, P424, DOI 10.1016/S0165-6147(99)01379-6
   MISSALE C, 1985, J NEUROCHEM, V45, P51, DOI 10.1111/j.1471-4159.1985.tb05473.x
   Miyazaki I, 2009, NEUROCHEM RES, V34, P698, DOI 10.1007/s11064-008-9843-1
   MIZUNO Y, 1988, J NEUROL SCI, V86, P97, DOI 10.1016/0022-510X(88)90010-X
   MOGI M, 1994, NEUROSCI LETT, V180, P147, DOI 10.1016/0304-3940(94)90508-8
   MOGI M, 1994, NEUROSCI LETT, V165, P208, DOI 10.1016/0304-3940(94)90746-3
   Mogi M, 2000, J NEURAL TRANSM, V107, P335, DOI 10.1007/s007020050028
   Munoz A, 2006, NEUROPHARMACOLOGY, V51, P112, DOI 10.1016/j.neuropharm.2006.03.004
   Murakami T, 2004, ANN NEUROL, V55, P439, DOI 10.1002/ana.20064
   NICKLAS WJ, 1985, LIFE SCI, V36, P2503, DOI 10.1016/0024-3205(85)90146-8
   Nishikawa K, 2003, BIOCHEM BIOPH RES CO, V304, P176, DOI 10.1016/S0006-291X(03)00555-2
   NOVELLI A, 1988, BRAIN RES, V451, P205, DOI 10.1016/0006-8993(88)90765-2
   Nussbaum RL, 2003, NEW ENGL J MED, V348, P1356, DOI 10.1056/NEJM2003ra020003
   Olanow CW, 2006, MOVEMENT DISORD, V21, P1806, DOI 10.1002/mds.21013
   Olzmann JA, 2004, J BIOL CHEM, V279, P8506, DOI 10.1074/jbc.M311017200
   Omelchenko N, 2005, J COMP NEUROL, V483, P217, DOI 10.1002/cne.20417
   Paisan-Ruiz C, 2004, NEURON, V44, P595, DOI 10.1016/j.neuron.2004.10.023
   PAKKENBERG H, 1995, BRAIN RES, V693, P201, DOI 10.1016/0006-8993(95)00678-J
   Palacino JJ, 2004, J BIOL CHEM, V279, P18614, DOI 10.1074/jbc.M401135200
   Pan TH, 2008, BRAIN, V131, P1969, DOI 10.1093/brain/awm318
   Parker WD, 2008, BRAIN RES, V1189, P215, DOI 10.1016/j.brainres.2007.10.061
   Paschen W, 2005, CELL CALCIUM, V38, P409, DOI 10.1016/j.ceca.2005.06.019
   PEARCE RKB, 1995, MOVEMENT DISORD, V10, P283, DOI 10.1002/mds.870100309
   Pickart CM, 2004, CELL, V116, P181, DOI 10.1016/S0092-8674(03)01074-2
   Plaitakis A, 2000, J NEUROL, V247, P25, DOI 10.1007/PL00007757
   Polymeropoulos MH, 1997, SCIENCE, V276, P2045, DOI 10.1126/science.276.5321.2045
   Poon HF, 2005, NEUROBIOL DIS, V18, P492, DOI 10.1016/j.nbd.2004.12.009
   Pridgeon JW, 2007, PLOS BIOL, V5, P1494, DOI 10.1371/journal.pbio.0050172
   Przedborski S, 1998, MOVEMENT DISORD, V13, P35
   Ramirez A, 2006, NAT GENET, V38, P1184, DOI 10.1038/ng1884
   Rizzuto R, 2006, PHYSIOL REV, V86, P369, DOI 10.1152/physrev.00004.2005
   Rochet JC, 2004, J MOL NEUROSCI, V23, P23, DOI 10.1385/JMN:23:1-2:023
   Rodriguez M, 2001, EXP NEUROL, V169, P163, DOI 10.1006/exnr.2000.7624
   Rodriguez-Pallares J, 2008, NEUROBIOL DIS, V31, P58, DOI 10.1016/j.nbd.2008.03.003
   Saito Y, 2004, J NEUROPATH EXP NEUR, V63, P742, DOI 10.1093/jnen/63.7.742
   SALAZAR M, 1978, FED PROC, V37, P2403
   SANCHEZFERRER A, 1995, BBA-PROTEIN STRUCT M, V1247, P1
   SCHAPIRA AHV, 1990, J NEUROCHEM, V54, P823, DOI 10.1111/j.1471-4159.1990.tb02325.x
   Schapira AHV, 2008, LANCET NEUROL, V7, P97, DOI 10.1016/S1474-4422(07)70327-7
   Schon EA, 2003, J CLIN INVEST, V111, P303, DOI 10.1172/JCI200317741
   Schuler F, 2001, PEST MANAG SCI, V57, P932, DOI 10.1002/ps.364
   Schultz W, 2002, NEURON, V36, P241, DOI 10.1016/S0896-6273(02)00967-4
   SEMCHUK KM, 1992, NEUROLOGY, V42, P1328, DOI 10.1212/WNL.42.7.1328
   Shah Imtiaz M., 2007, Cardiovascular & Hematological Disorders - Drug Targets, V7, P250, DOI 10.2174/187152907782793572
   Shendelman S, 2004, PLOS BIOL, V2, P1764, DOI 10.1371/journal.pbio.0020362
   Sherer TB, 2003, EXP NEUROL, V179, P9, DOI 10.1006/exnr.2002.8072
   Shima T, 1997, FREE RADICAL BIO MED, V23, P110, DOI 10.1016/S0891-5849(96)00623-5
   SHIMADA S, 1992, MOL BRAIN RES, V13, P359, DOI 10.1016/0169-328X(92)90220-6
   Shimura H, 1999, ANN NEUROL, V45, P668, DOI 10.1002/1531-8249(199905)45:5<668::AID-ANA19>3.0.CO;2-Z
   Silvestri L, 2005, HUM MOL GENET, V14, P3477, DOI 10.1093/hmg/ddi377
   Singleton AB, 2003, SCIENCE, V302, P841, DOI 10.1126/science.1090278
   Snyder H, 2003, J BIOL CHEM, V278, P11753, DOI 10.1074/jbc.M208641200
   Squier TC, 2001, EXP GERONTOL, V36, P1539, DOI 10.1016/S0531-5565(01)00139-5
   Stefanis L, 2001, J NEUROSCI, V21, P9549, DOI 10.1523/JNEUROSCI.21-24-09549.2001
   Striessnig J, 2006, BIOCHEM SOC T, V34, P903, DOI 10.1042/BST0340903
   Sulzer D, 2000, P NATL ACAD SCI USA, V97, P11869, DOI 10.1073/pnas.97.22.11869
   Sulzer D, 2007, NEURON, V55, P8, DOI 10.1016/j.neuron.2007.06.023
   Surmeier DJ, 2007, LANCET NEUROL, V6, P933, DOI 10.1016/S1474-4422(07)70246-6
   SWARTZ HM, 1992, ANN NEUROL, V32, pS69, DOI 10.1002/ana.410320712
   Swerdlow RH, 1996, ANN NEUROL, V40, P663, DOI 10.1002/ana.410400417
   Taira T, 2004, EMBO REP, V5, P213, DOI 10.1038/sj.embor.7400074
   Takahashi K, 2001, J BIOL CHEM, V276, P37556, DOI 10.1074/jbc.M101730200
   Takahashi N, 1997, P NATL ACAD SCI USA, V94, P9938, DOI 10.1073/pnas.94.18.9938
   Tanaka Y, 2001, HUM MOL GENET, V10, P919, DOI 10.1093/hmg/10.9.919
   Taylor TN, 2009, J NEUROSCI, V29, P8103, DOI 10.1523/JNEUROSCI.1495-09.2009
   Thannickal TC, 2007, BRAIN, V130, P1586, DOI 10.1093/brain/awm097
   TURSKI WA, 1991, INT J BIOCHEM, V23, P317, DOI 10.1016/0020-711X(91)90113-2
   UHL GR, 1994, ANN NEUROL, V35, P494, DOI 10.1002/ana.410350421
   Valente EM, 2004, ANN NEUROL, V56, P336, DOI 10.1002/ana.20256
   VARASTET M, 1994, NEUROSCIENCE, V63, P47, DOI 10.1016/0306-4522(94)90006-X
   Victoroff J, 1996, ARCH NEUROL-CHICAGO, V53, P428, DOI 10.1001/archneur.1996.00550050058024
   Wickens JR, 2003, CURR OPIN NEUROBIOL, V13, P685, DOI 10.1016/j.conb.2003.10.013
   Wilms H, 2003, FASEB J, V17, P500, DOI 10.1096/fj.02-0314fje
   Wilms H, 2009, INT J IMMUNOPATH PH, V22, P897, DOI 10.1177/039463200902200405
   Wood-Kaczmar A, 2008, PLOS ONE, V3, DOI 10.1371/journal.pone.0002455
   Xue CJ, 1996, J NEUROCHEM, V67, P352
   YAMADA T, 1990, BRAIN RES, V526, P303, DOI 10.1016/0006-8993(90)91236-A
   Zafar KS, 2006, MOL PHARMACOL, V70, P1079, DOI 10.1124/mol.106.024703
   Zarow C, 2003, ARCH NEUROL-CHICAGO, V60, P337, DOI 10.1001/archneur.60.3.337
   Zecca L, 2003, TRENDS NEUROSCI, V26, P578, DOI 10.1016/j.tins.2003.08.009
   Zeevalk GD, 1998, J NEUROCHEM, V70, P1421
   Zhang L, 2005, HUM MOL GENET, V14, P2063, DOI 10.1093/hmg/ddi211
   Zhang Y, 2000, P NATL ACAD SCI USA, V97, P13354, DOI 10.1073/pnas.240347797
NR 253
TC 49
Z9 51
U1 0
U2 7
PU FRONTIERS MEDIA SA
PI LAUSANNE
PA AVENUE DU TRIBUNAL FEDERAL 34, LAUSANNE, CH-1015, SWITZERLAND
SN 1662-5129
J9 FRONT NEUROANAT
JI Front. Neuroanat.
PD OCT 20
PY 2010
VL 4
AR 140
DI 10.3389/fnana.2010.00140
PG 14
WC Anatomy & Morphology; Neurosciences
WE Science Citation Index Expanded (SCI-EXPANDED)
SC Anatomy & Morphology; Neurosciences & Neurology
GA V21HN
UT WOS:000208198800001
PM 21079748
OA gold, Green Published
DA 2023-08-27
ER

PT J
AU Tomita, T
   Chou, P
   Reyes-Mugica, P
AF Tomita, T
   Chou, P
   Reyes-Mugica, P
TI IV ventricle astrocytomas in childhood: Clinicopathological features in
   21 cases
SO CHILDS NERVOUS SYSTEM
LA English
DT Article
DE fourth ventricle; brain stem; cerebellum; astrocytoma; brain neoplasms;
   craniotomy; magnetic resonance imaging
ID BRAIN-STEM GLIOMAS; BENIGN CEREBELLAR ASTROCYTOMAS; TERM FOLLOW-UP;
   LONG-TERM; SURGICAL-TREATMENT; CHILDREN; TUMORS; PROGNOSIS
AB The authors conducted a study of 21 children with benign astrocytomas in the IV ventricle treated with radical tumor resection from 1982 through 1991. The purposes of this study were to identify the tumor origin and neural involvement, and to determine the natural history following surgical resection. Pathological studies showed that 18 were pilocytic astrocytomas (pure pilocytic in 12, mixed in 6), 2 fibrillary, and 1 gemistocytic. In the IV ventricle, 12 patients had a transependymal involvement of the floor (brain stem), 6 had an involvement of the wall (cerebellar peduncle), and 3 had involvement of both floor and wall. A gross total resection was performed in 9 patients, and the remaining 12 patients underwent a subtotal resection. All patients were followed without radiation therapy (RT) or chemotherapy. During a follow-up period of 6.5-15 years, all patients were alive. Eight patients suffered recurrence between five months and 66 months after diagnosis. Of these, five received RT for recurrence and had a complete response in all cases. The remaining 13 patients showed no evidence of disease and one had a stable residual tumor. The recurrence-free 5-year and 10-year survival rates were 62.5% and 57% respectively. Patients without brainstem involvement, with total resection, or with pure pilocytic astrocytoma had a better outcome than those with brain stem involvement, with subtotal resection, or with nonpilocytic or mixed histology. In summary, a great majority of benign IV ventricle astrocytomas involve the floor of the IV ventricle. It is often difficult to determine the origin of these tumors in most cases. Benign IV ventricle astrocytomas may not recur even after incomplete resection, and close observation without RT is recommended, although RT appears to be effective for these tumors when they recur.
C1 Childrens Mem Hosp, Div Pediat Neurosurg, Chicago, IL 60614 USA.
   Northwestern Univ, Childrens Mem Hosp, Sch Med, Dept Pathol, Chicago, IL 60614 USA.
C3 Ann & Robert H. Lurie Children's Hospital of Chicago; Ann & Robert H.
   Lurie Children's Hospital of Chicago; Northwestern University
RP Tomita, T (通讯作者)，Childrens Mem Hosp, Div Pediat Neurosurg, 2300 N Childrens Plaza, Chicago, IL 60614 USA.
RI Reyes-Mugica, Miguel/C-2483-2008
OI Reyes-Mugica, Miguel/0000-0001-5698-3702
CR AMMIRATI M, 1989, CHILD NERV SYST, V5, P12, DOI 10.1007/BF00706739
   AUSTIN EJ, 1988, J NEUROSURG, V68, P41, DOI 10.3171/jns.1988.68.1.0041
   BUCY PC, 1968, ARCH NEUROL-CHICAGO, V18, P14, DOI 10.1001/archneur.1968.00470310028002
   CHANG CH, 1969, RADIOLOGY, V93, P1351, DOI 10.1148/93.6.1351
   CUSHING H, 1931, SURG GYNECOL OBSTET, V52, P129
   EPSTEIN F, 1986, J NEUROSURG, V64, P11, DOI 10.3171/jns.1986.64.1.0011
   EPSTEIN FJ, 1993, J NEUROSURG, V78, P408, DOI 10.3171/jns.1993.78.3.0408
   GEISSINGER JD, 1971, ARCH NEUROL-CHICAGO, V24, P125, DOI 10.1001/archneur.1971.00480320053005
   GJERRIS F, 1978, J NEUROSURG, V49, P179, DOI 10.3171/jns.1978.49.2.0179
   Globus JH, 1944, J NEUROPATH EXP NEUR, V3, P1, DOI DOI 10.1097/00005072-194401000-00001
   GOL A, 1959, J NEUROSURG, V16, P287, DOI 10.3171/jns.1959.16.3.0287
   HOFFMAN HJ, 1980, NEUROSURGERY, V7, P243, DOI 10.1227/00006123-198009000-00007
   Hoffman HJ, 1996, PEDIATR NEUROSURG, V24, P256, DOI 10.1159/000121048
   KHATIB ZA, 1994, PEDIATR NEUROSURG, V20, P2, DOI 10.1159/000120759
   KOOS WT, 1971, INTRACRANIAL TUMORS
   Matson DD, 1969, NEUROSURGERY INFANCY
   POLLACK IF, 1993, J NEUROSURG, V78, P859, DOI 10.3171/jns.1993.78.6.0859
   Raaf John, 1944, ARCH NEUROL AND PSYCHIAT, V52, P163
   Russell DS, 1989, PATHOLOGY TUMOURS NE
   SCHNEIDER JH, 1992, NEUROSURGERY, V30, P58, DOI 10.1227/00006123-199201000-00011
   SCHWARTZ AM, 1990, CANCER, V65, P333, DOI 10.1002/1097-0142(19900115)65:2<333::AID-CNCR2820650225>3.0.CO;2-3
   SGOUROS S, 1995, CHILD NERV SYST, V11, P89, DOI 10.1007/BF00303812
   STROINK AR, 1987, NEUROSURGERY, V20, P439, DOI 10.1227/00006123-198703000-00014
   Sutton LN, 1996, J NEUROSURG, V84, P721, DOI 10.3171/jns.1996.84.5.0721
   SZENASY J, 1983, CHILD BRAIN, V10, P39
   TOMITA T, 1988, PEDIATR NEUROSCI, V14, P277, DOI 10.1159/000120405
   Tomita T, 1992, Neurosurg Clin N Am, V3, P959
   TOMITA T, 1986, NEUROSURGERY, V18, P568, DOI 10.1227/00006123-198605000-00010
   TOMITA T, 1991, HYDROCEPHALUS PATHOG, P306
   TOMITA T, 1990, CONCEPTS PEDIAT NEUR, V10, P78
   Tomita T, 1982, PEDIATR NEUROSURG, P383
   UNDJIAN S, 1989, CHILD NERV SYST, V5, P99, DOI 10.1007/BF00571118
   WEISBERG LA, 1982, COMPUT RADIOL, V6, P83, DOI 10.1016/0730-4862(82)90150-0
   Wisoff J H, 1984, Neurosurgery, V15, P707
NR 34
TC 13
Z9 15
U1 0
U2 0
PU SPRINGER VERLAG
PI NEW YORK
PA 175 FIFTH AVE, NEW YORK, NY 10010 USA
SN 0256-7040
J9 CHILD NERV SYST
JI Childs Nerv. Syst.
PD OCT
PY 1998
VL 14
IS 10
BP 537
EP 546
DI 10.1007/s003810050269
PG 10
WC Clinical Neurology; Pediatrics; Surgery
WE Science Citation Index Expanded (SCI-EXPANDED)
SC Neurosciences & Neurology; Pediatrics; Surgery
GA 134LJ
UT WOS:000076744200003
PM 9840376
DA 2023-08-27
ER

PT J
AU Yang, T
   Temkin, N
   Barber, J
   Geyer, JR
   Leary, S
   Browd, S
   Ojemann, JG
   Ellenbogen, RG
AF Yang, Tong
   Temkin, Nancy
   Barber, Jason
   Geyer, J. Russell
   Leary, Sarah
   Browd, Samuel
   Ojemann, Jeffrey G.
   Ellenbogen, Richard G.
TI Gross Total Resection Correlates with Long-Term Survival in Pediatric
   Patients with Glioblastoma
SO WORLD NEUROSURGERY
LA English
DT Article
DE Gross total resection; Long-term survival; Pediatric glioblastoma
ID SUPRATENTORIAL MALIGNANT GLIOMAS; CHILDRENS CANCER GROUP; HIGH-GRADE
   GLIOMAS; OF-THE-LITERATURE; CONGENITAL GLIOBLASTOMA; MULTIFORME;
   CHILDHOOD; ASTROCYTOMAS; TEMOZOLOMIDE; OUTCOMES
AB OBJECTIVE Glioblastoma is a rare central nervous system neoplasm in pediatric patients. Few studies focused exclusively on this disease in this population. Available literature suggests that this disease behaves differently between pediatric and adult patients. We set out to study patients younger than 18 years of age, carrying the diagnosis of glioblastoma not of the brainstem, their clinical characteristics and clinical factors associated with clinical outcome.
   METHODS Thirty-seven pediatric patients with the diagnosis of glioblastoma not of the brainstem, who were treated in our institution from 1982-2011, were identified and studied retrospectively.
   RESULTS All patients underwent surgical intervention. Seventeen patients (45.9%) had gross total resection (GTR). Thirteen patients (35.1%) had subtotal resection and seven (18.9%) had biopsy. After surgery, 35 patients received radiation therapy (94.6%) and 34 patients (91.9%) received chemotherapy (various agents depending on the institutional protocols established at the time of treatment and family choice). Median follow-up time was 17.5 months, ranging from 0.5-186 months. The median overall survival is 18.7 months (95% confidence interval 15.7-21.8 months). The survival rate at 1, 2, and 5 years is 63.9%, 44.5%, and 17.6%, respectively. The median overall survival for patients with GTR is 45.1 months (95% confidence interval 27.5-62.8 months), 8.7 or 11.5 months for patients with subtotal resection or biopsy, respectively. GTR was accomplished only in patients with superficially located tumors.
   CONCLUSIONS GTR significantly associates with long-term survival in our population of pediatric patients with glioblastoma not of the brainstem.
C1 [Yang, Tong; Temkin, Nancy; Barber, Jason; Browd, Samuel; Ojemann, Jeffrey G.; Ellenbogen, Richard G.] Univ Washington, Sch Med, Dept Neurosurg, Seattle Childrens Hosp, Seattle, WA 98195 USA.
   [Temkin, Nancy] Univ Washington, Sch Publ Hlth, Dept Biostat, Seattle Childrens Hosp,Sch Med, Seattle, WA 98195 USA.
   [Geyer, J. Russell; Leary, Sarah] Univ Washington, Sch Med, Dept Pediat, Seattle Childrens Hosp,Div Hematol Oncol, Seattle, WA 98195 USA.
C3 Seattle Children's Hospital; University of Washington; University of
   Washington Seattle; Seattle Children's Hospital; University of
   Washington; University of Washington Seattle; Seattle Children's
   Hospital; University of Washington; University of Washington Seattle
RP Yang, T (通讯作者)，Univ Washington, Sch Med, Dept Neurosurg, Seattle Childrens Hosp, Seattle, WA 98195 USA.
EM yangto@u.washington.edu
OI Ojemann, Jeffrey/0000-0001-7580-8934; Leary, Sarah/0000-0003-0225-6184
CR [Anonymous], 2011, CBTRUS 2011 STAT REP
   Brandes AA, 2008, CRIT REV ONCOL HEMAT, V67, P139, DOI 10.1016/j.critrevonc.2008.02.005
   Cohen KJ, 2011, NEURO-ONCOLOGY, V13, P317, DOI 10.1093/neuonc/noq191
   DOHRMANN GJ, 1976, J NEUROSURG, V44, P442, DOI 10.3171/jns.1976.44.4.0442
   DROPCHO EJ, 1987, ANN NEUROL, V22, P355, DOI 10.1002/ana.410220312
   GEYER JR, 1995, CANCER-AM CANCER SOC, V75, P1045, DOI 10.1002/1097-0142(19950215)75:4<1045::AID-CNCR2820750422>3.0.CO;2-K
   Heideman RL, 1997, CANCER-AM CANCER SOC, V80, P497
   Hou LC, 2008, PEDIATR NEUROSURG, V44, P304, DOI 10.1159/000134922
   Khalatbari MR, 2011, CHILD NERV SYST, V27, P1347, DOI 10.1007/s00381-011-1492-z
   Kramm CM, 2006, ANTICANCER RES, V26, P3773
   Borgo MCM, 2010, CLINICS, V65, P923, DOI 10.1590/S1807-59322010000900016
   MARCHESE MJ, 1990, CANCER, V65, P2771, DOI 10.1002/1097-0142(19900615)65:12<2771::AID-CNCR2820651227>3.0.CO;2-J
   McGirt MJ, 2009, NEUROSURGERY, V65, P463, DOI 10.1227/01.NEU.0000349763.42238.E9
   Milano GM, 2009, PEDIATR BLOOD CANCER, V53, P124, DOI 10.1002/pbc.22008
   PHUPHANICH S, 1984, J NEUROSURG, V60, P495, DOI 10.3171/jns.1984.60.3.0495
   Reddy AT, 2003, CANCER J, V9, P107, DOI 10.1097/00130404-200303000-00006
   Rickert CH, 2001, AM J PATHOL, V158, P1525, DOI 10.1016/S0002-9440(10)64103-X
   Sanchez-Herrera F, 2009, CHILD NERV SYST, V25, P551, DOI 10.1007/s00381-008-0780-8
   Sanders RP, 2007, PEDIATR BLOOD CANCER, V49, P888, DOI 10.1002/pbc.21272
   Sawaya R, 1998, NEUROSURGERY, V42, P1044, DOI 10.1097/00006123-199805000-00054
   Song KS, 2010, J NEUROSURG-PEDIATR, V6, P145, DOI 10.3171/2010.5.PEDS09558
   Stummer W, 2008, NEUROSURGERY, V62, P564, DOI [10.1227/01.NEU.0000297118.47076.5F, 10.1227/01.neu.0000317304.31579.17, 10.1227/01.NEU.0000346230.80425.3A]
   Stupp R, 2005, NEW ENGL J MED, V352, P987, DOI 10.1056/NEJMoa043330
   Suri V, 2009, NEURO-ONCOLOGY, V11, P274, DOI 10.1215/15228517-2008-092
   Tamber M.S., 2003, NEUROSURG FOCUS, V14, P1
   Wen PY, 2008, NEW ENGL J MED, V359, P492, DOI 10.1056/NEJMra0708126
   Wisoff JH, 1998, J NEUROSURG, V89, P52, DOI 10.3171/jns.1998.89.1.0052
   Wrensch M, 2002, NEURO-ONCOLOGY, V4, P278, DOI 10.1093/neuonc/4.4.278
NR 28
TC 24
Z9 25
U1 0
U2 2
PU ELSEVIER SCIENCE INC
PI NEW YORK
PA 360 PARK AVE SOUTH, NEW YORK, NY 10010-1710 USA
SN 1878-8750
J9 WORLD NEUROSURG
JI World Neurosurg.
PD MAR-APR
PY 2013
VL 79
IS 3-4
BP 537
EP 544
DI 10.1016/j.wneu.2012.09.015
PG 8
WC Clinical Neurology; Surgery
WE Science Citation Index Expanded (SCI-EXPANDED)
SC Neurosciences & Neurology; Surgery
GA 135CC
UT WOS:000318262600032
PM 23017588
DA 2023-08-27
ER

PT J
AU Polizopoulou, ZS
   Elekidou, E
   Alamenou, P
   Patsikas, MN
   Brellou, G
   Soubasis, N
AF Polizopoulou, Z. S.
   Elekidou, E.
   Alamenou, P.
   Patsikas, M. N.
   Brellou, G.
   Soubasis, N.
TI Canine primary encephalopathies: a retrospective study of 48 cases
   (2008-2012)
SO JOURNAL OF THE HELLENIC VETERINARY MEDICAL SOCIETY
LA English
DT Article
DE brain tumour; cognitive dysfunction; dog; encephalitis; inherited
   encephalopathy
ID CEREBROVASCULAR-DISEASE; CLINICAL SIGNS; DOGS; DEGENERATION
AB A retrospective study was performed on 48 dogs with primary encephalopathies, admitted during a 5-year period (2008-2012). Their age ranged from 2 months to 19 years, the majority being older than 10 years. Genders were almost equally distributed and most animals were purebreds or crossbreds. Onset of neurological signs was acute (11/48), subacute (12/48) or chronic (24/48). Lesion localization was focal in 31 and multifocal in 17 dogs. The cerebrum and brainstem were the most common focal localizations, while cerebellar lesions were recorded only in 4 dogs. An aetiologic diagnosis was established in 29 dogs and included primary (8/29) or metastatic neoplasia (2/29), encephalitis of variable etiology (9/29), congenital or inherited diseases (6/29), senile cognitive dysfunction (3/29) and ischaemic encephalopathy (1/29). In the remaining 19 dogs, aetiology of intracranial dysfunction was not determined; however a tentative diagnosis was speculated in eight of these cases and included breed specific and viral encephalitis, neoplasia, ischaemic encephalopathy and inherited disease. Most dogs were euthanized due to the debilitating neurological signs (24/48) or died from complications of their illness (13/48). Six animals are still alive with symptomatic medical treatment and supportive nursing care and 5 were lost to follow up.
C1 [Polizopoulou, Z. S.] Aristotle Univ Thessaloniki, Diagnost Lab, Fac Vet Med, Thessaloniki 54627, Greece.
   [Elekidou, E.; Alamenou, P.; Patsikas, M. N.; Soubasis, N.] Aristotle Univ Thessaloniki, Clin Compan Anim, Fac Vet Med, Thessaloniki 54627, Greece.
   [Brellou, G.] Aristotle Univ Thessaloniki, Pathol Lab, Fac Vet Med, Thessaloniki 54627, Greece.
C3 Aristotle University of Thessaloniki; Aristotle University of
   Thessaloniki; Aristotle University of Thessaloniki
RP Polizopoulou, ZS (通讯作者)，Aristotle Univ Thessaloniki, Diagnost Lab, Fac Vet Med, 11 Voutyra Str, Thessaloniki 54627, Greece.
EM poliz@vet.auth.gr
RI Polizopoulou, Zoe/AAA-6272-2020
OI Polizopoulou, Zoe/0000-0003-4039-2398; Brellou,
   Georgia/0000-0003-0588-7256
CR Chrisman CL, 1991, PROBLEMS SMALL ANIMA, P25
   Davies DR, 2003, J SMALL ANIM PRACT, V44, P388, DOI 10.1111/j.1748-5827.2003.tb00173.x
   Dewey C. W, 2008, PRACTICAL GUIDE CANI, P115
   Dewey CW, 2008, PRACTICAL GUIDE CANI, P3
   Drum MG, 2010, VET CLIN N AM-SMALL, V40, P181, DOI 10.1016/j.cvsm.2009.09.009
   Eger CE, 1998, AUST VET J, V76, P733, DOI 10.1111/j.1751-0813.1998.tb12301.x
   Garosi L, 2006, J VET INTERN MED, V20, P311, DOI 10.1892/0891-6640(2006)20[311:CATMRC]2.0.CO;2
   Garosi LS, 2010, VET CLIN N AM-SMALL, V40, P65, DOI 10.1016/j.cvsm.2009.09.001
   JOSEPH RJ, 1988, J AM ANIM HOSP ASSOC, V24, P569
   Koutinas AF, 2002, J COMP PATHOL, V126, P47, DOI 10.1053/jcpa.2001.0521
   Landsberg GM, 2011, VET CLIN N AM-SMALL, V41, P565, DOI 10.1016/j.cvsm.2011.03.017
   Long S, 2006, BRAUNDS CLIN NEUROLO
   Olby N, 2004, J VET INTERN MED, V18, P201, DOI 10.1892/0891-6640(2004)18&lt;201:CCDIAA&gt;2.0.CO;2
   Polizopoulou ZS, 2004, J VET MED A, V51, P226, DOI 10.1111/j.1439-0442.2004.00633.x
   Polizopoulou ZS, 2009, J VET INTERN MED, V19, P410
   Schatzberg SJ, 2010, VET CLIN N AM-SMALL, V40, P101, DOI 10.1016/j.cvsm.2009.09.003
   Siso S, 2006, VET J, V171, P20, DOI 10.1016/j.tvjl.2004.08.015
   Thomas WB, 2010, VET CLIN N AM-SMALL, V40, P143, DOI 10.1016/j.cvsm.2009.09.008
   Thomas WB, 2010, VET CLIN N AM-SMALL, V40, P1, DOI 10.1016/j.cvsm.2009.09.002
   Vite C H, 2006, BRAUNDS CLIN NEUROLO
   Vite C. H., 2005, BRAUNDS CLIN NEUROLO
   Vite K, 2003, BRAUNDS CLIN NEUROLO
NR 22
TC 0
Z9 0
U1 0
U2 13
PU HELLENIC VETERINARY MEDICAL SOC
PI ATHENS
PA 158 PATISSION ST, ATHENS, 112 57, GREECE
SN 1792-2720
J9 J HELL VET MED SOC
JI J. Hell. Vet. Med. Soc.
PD JUL-SEP
PY 2013
VL 64
IS 3
BP 183
EP 192
PG 10
WC Veterinary Sciences
WE Science Citation Index Expanded (SCI-EXPANDED)
SC Veterinary Sciences
GA 233VR
UT WOS:000325598100002
DA 2023-08-27
ER

PT J
AU Abe, H
   Rhoton, A
AF Abe, H
   Rhoton, A
TI Microsurgical anatomy of the cochlear nuclei
SO NEUROSURGERY
LA English
DT Article
DE brain stem implant; cerebellomedullary fissure; cochlear nucleus;
   craniotomy; foramen of Luschka; fourth ventricle; lateral recess;
   microsurgical anatomy; posterior fossa
ID BRAIN-STEM IMPLANT; CEREBELLOMEDULLARY FISSURE; 4TH VENTRICLE;
   4TH-VENTRICLE; SURGERY; PERFORMANCE; LUSCHKA; FORAMEN; COMPLEX; ISSUES
AB OBJECTIVE: The dorsal and ventral cochlear nuclei are exposed when treating lesions involving the fourth ventricle and the cerebellopontine angle. Precisely locating the nuclei is important in the placement of the auditory brainstem implantation and in intraoperative monitoring of auditory evoked potentials. This study examined the microsurgical anatomy of the cochlear nuclei.
   METHODS: The relationships and the surgical approaches to the nuclei were examined in 20 formalin-fixed specimens with the aid of an operating microscope.
   RESULTS: The dorsal cochlear nucleus is located in the floor of the lateral recess of the fourth ventricle on the posterior surface of the inferior cerebellar peduncle where it produces a prominence, the auditory tubercle. The ventral cochlear nucleus is positioned on the lateral surface of the inferior cerebellar peduncle where it often straddles the anterior edge of the foramen of Luschka at the junction of the lateral recess and cerebellopontine angle and produces less of a prominence on the surface of the brainstem than on the dorsal nucleus.
   CONCLUSION: Both the dorsal and ventral cochlear nuclei can be exposed after opening the foramen of Luschka and the lateral recess of the fourth ventricle by the retrosigmoid or translabyrinthine approach. The dorsal cochlear nucleus is positioned so that it would be damaged by a tumor within or approaches to the floor of the lateral recess. The ventral cochlear nucleus is positioned so that it would be vulnerable to damage by tumors within or operative approaches to the cerebellopontine angle. The dorsal cochlear nucleus and the adjacent intraventricular part of the ventral cochlear nucleus have anatomic characteristics that make them the preferable site of placement for the auditory brain stem implant.
C1 Univ Florida, Dept Neurol Surg, Gainesville, FL 32610 USA.
C3 State University System of Florida; University of Florida
RP Rhoton, A (通讯作者)，Univ Florida, Dept Neurosurg, Inst Brain, POB 100265, Gainesville, FL 32610 USA.
EM rhoton@neurosurgery.ufl.edu
CR BRACKMANN DE, 1993, OTOLARYNG HEAD NECK, V108, P624, DOI 10.1177/019459989310800602
   Colletti V, 2000, AM J OTOL, V21, P826
   Colletti V, 2002, OTOLARYNG HEAD NECK, V127, P84, DOI 10.1067/mhn.2002.126723
   Ebinger K, 2000, J LARYNGOL OTOL, V114, P50
   El-Bahy K, 2005, ACTA NEUROCHIR, V147, P137, DOI 10.1007/s00701-004-0407-0
   GEBARSKI SS, 1993, AM J NEURORADIOL, V14, P1311
   Gok A, 2004, NEUROSURG REV, V27, P50, DOI 10.1007/s10143-003-0286-5
   Hausler R, 2000, ACTA OTO-LARYNGOL, V120, P689
   Hegarty JL, 2002, OTOL NEUROTOL, V23, P560, DOI 10.1097/00129492-200207000-00028
   HITSELBERGER WE, 1984, OTOLARYNG HEAD NECK, V92, P52, DOI 10.1177/019459988409200111
   Jean WC, 2003, NEUROSURGERY, V52, P860, DOI 10.1227/01.NEU.0000053146.83780.74
   Klose AK, 2000, J LARYNGOL OTOL, V114, P8
   KUROKI A, 1995, J NEUROSURG, V82, P933, DOI 10.3171/jns.1995.82.6.0933
   Laszig R, 1999, Ear Nose Throat J, V78, P110
   MATSUSHIMA T, 1982, NEUROSURGERY, V11, P631, DOI 10.1227/00006123-198211000-00008
   MATSUSHIMA T, 1992, NEUROSURGERY, V30, P325, DOI 10.1227/00006123-199203000-00003
   Matsushima T, 2001, J NEUROSURG, V94, P257, DOI 10.3171/jns.2001.94.2.0257
   Otto SR, 2002, J NEUROSURG, V96, P1063, DOI 10.3171/jns.2002.96.6.1063
   Rhoton AL, 2000, NEUROSURGERY, V47, pS69, DOI 10.1097/00006123-200009001-00012
   Rhoton AL, 2000, NEUROSURGERY, V47, pS7, DOI 10.1097/00006123-200009001-00007
   Rhoton AL, 2000, NEUROSURGERY, V47, pS29, DOI 10.1097/00006123-200009001-00010
   Seki Y, 2000, NEUROL MED-CHIR, V40, P524, DOI 10.2176/nmc.40.524
   Seki Y, 2003, ACTA NEUROCHIR SUPPL, V87, P85
   SHANNON RV, 1993, OTOLARYNG HEAD NECK, V108, P634, DOI 10.1177/019459989310800603
   TERR LI, 1990, OTOLARYNG HEAD NECK, V102, P717, DOI 10.1177/019459989010200615
   TERR LI, 1985, ARCH OTOLARYNGOL, V111, P495
NR 26
TC 21
Z9 21
U1 0
U2 4
PU LIPPINCOTT WILLIAMS & WILKINS
PI PHILADELPHIA
PA 530 WALNUT ST, PHILADELPHIA, PA 19106-3621 USA
SN 0148-396X
J9 NEUROSURGERY
JI Neurosurgery
PD APR
PY 2006
VL 58
IS 4
BP 728
EP 738
DI 10.1227/01.NEU.0000204870.83778.A1
PG 11
WC Clinical Neurology; Surgery
WE Science Citation Index Expanded (SCI-EXPANDED)
SC Neurosciences & Neurology; Surgery
GA 036BZ
UT WOS:000237047200038
PM 16575337
DA 2023-08-27
ER

PT J
AU Khan, AN
   Solomon, SS
   Childress, RD
AF Khan, Amna N.
   Solomon, Solomon S.
   Childress, Richard Dale
TI COMPOSITE PHEOCHROMOCYTOMA-GANGLIONEUROMA: A RARE EXPERIMENT OF NATURE
SO ENDOCRINE PRACTICE
LA English
DT Review
ID VON-RECKLINGHAUSENS-DISEASE; ADRENAL-MEDULLARY TUMOR; NERVE SHEATH
   TUMOR; MALIGNANT PHEOCHROMOCYTOMA; CORTICAL ADENOMA; GENE ANALYSIS;
   GLAND; PATIENT; NEUROFIBROMATOSIS; NEUROBLASTOMA
AB Objective: To present a rare case of composite pheochromocytoma-ganglioneuroma (Pheo-GN) of the adrenal medulla, review the related literature, and discuss the clinical features, pathologic findings, behavior, and management of such tumors.
   Methods: A case report of a patient with composite Pheo-GN of the adrenal gland is presented. Using the online database PUBMED, we searched and analyzed all cases of composite pheochromocytoma reported in the English-language literature during the past 70 years.
   Results: On computed tomography, a 61-year-old man was incidentally found to have a 3.8-cm nonadenomatous right adrenal lesion. Adrenalectomy revealed a 5-cm mass consistent with composite Pheo-GN. To date, 45 cases of composite pheochromocytomas have been reported during the past 70 years, 71% of which coexisted with ganglioneuromas. These tumors occurred with approximately equal frequency in male and female patients, the majority of whom were from 40 to 60 years old. Only 14 cases have been reported in the United States. Bilateral tumors were found in 3 cases. The mean size was 4 to 6 cm. Preoperatively, functional evidence was found in 76.3% of all composite pheochromocytomas (and in 67% of Pheo-GN). Only one Pheo-GN was found to have liver metastatic lesions at the time of autopsy; the rest were not aggressive.
   Conclusion: To our knowledge, this is the first literature review describing the characteristics and behavior of all reported cases of composite pheochromocytomas, with an emphasis on those with ganglioneuromas. Composite pheochromocytoma is a rare variant of a relatively uncommon disease diagnosed by pathologists only. Fortunately, the treatment of such an entity remains the same as for any pheochromocytoma. (Endocr Praet. 2010;16:291-299)
C1 [Khan, Amna N.] Tulane Univ, Endocrinol Sect, Dept Med, New Orleans, LA 70112 USA.
   [Solomon, Solomon S.; Childress, Richard Dale] Univ Tennessee, Memphis, TN USA.
   [Solomon, Solomon S.; Childress, Richard Dale] Vet Affairs Med Ctr, Div Endocrinol, Memphis, TN USA.
C3 Tulane University; University of Tennessee System; University of
   Tennessee Health Science Center; US Department of Veterans Affairs;
   Veterans Health Administration (VHA); Memphis VA Medical Center
RP Khan, AN (通讯作者)，Tulane Univ, Endocrinol Sect, Dept Med, 1430 Tulane Ave,SL-53, New Orleans, LA 70112 USA.
EM amnakhan@tulane.edu
CR AIBA M, 1988, AM J SURG PATHOL, V12, P559, DOI 10.1097/00000478-198807000-00008
   Bernini GP, 2005, J ENDOCRINOL INVEST, V28, P1032, DOI 10.1007/BF03345345
   Brady S, 1997, AM J SURG PATHOL, V21, P102, DOI 10.1097/00000478-199701000-00011
   Candanedo-Gonzalez FA, 2001, ENDOCR PATHOL, V12, P343, DOI 10.1385/EP:12:3:343
   Ch'ng ES, 2007, HISTOPATHOLOGY, V51, P420, DOI 10.1111/j.1365-2559.2007.02781.x
   CHETTY R, 1993, AM J SURG PATHOL, V17, P837, DOI 10.1097/00000478-199308000-00009
   Choi Eun-Kyoung, 2006, Korean Journal of Internal Medicine, V21, P141
   CHOUTET P, 1981, SEM HOP PARIS, V57, P590
   Fujiwara T, 2000, INTERNAL MED, V39, P58, DOI 10.2169/internalmedicine.39.58
   Juarez D, 1999, ARCH PATHOL LAB MED, V123, P1274
   Kimura N, 2002, MODERN PATHOL, V15, P183, DOI 10.1038/modpathol.3880513
   Lam KY, 1999, ENDOCR PATHOL, V10, P343, DOI 10.1007/BF02739777
   LINNOILA RI, 1990, HUM PATHOL, V21, P1168
   Lisewski Dean, 2006, Int Semin Surg Oncol, V3, P11, DOI 10.1186/1477-7800-3-11
   Matias-Guiu X, 1998, HISTOPATHOLOGY, V32, P281
   MIN KW, 1988, ARCH PATHOL LAB MED, V112, P266
   MOORE PJ, 1995, SOUTHERN MED J, V88, P475, DOI 10.1097/00007611-199504000-00020
   NAKAGAWARA A, 1985, CANCER, V55, P2794, DOI 10.1002/1097-0142(19850615)55:12<2794::AID-CNCR2820551213>3.0.CO;2-L
   Okumi Masayoshi, 2003, Hinyokika Kiyo, V49, P269
   Onozawa M, 2005, JPN J CLIN ONCOL, V35, P559, DOI 10.1093/jjco/hyi139
   Pathmanathan N, 2003, PATHOLOGY, V35, P263, DOI 10.1080/0031302031000151028
   Pomares FJ, 1998, CLIN ENDOCRINOL, V48, P195, DOI 10.1046/j.1365-2265.1998.3751208.x
   Radin R, 1997, RADIOLOGY, V202, P703, DOI 10.1148/radiology.202.3.9051020
   Sakaguchi N, 1996, AM J SURG PATHOL, V20, P889, DOI 10.1097/00000478-199607000-00013
   Satake H, 2001, J UROLOGY, V165, P1199, DOI 10.1016/S0022-5347(05)66471-3
   SOLCIA E, 2000, HIST TYPING ENDOCRIN
   Tatekawa Y, 2006, J PEDIATR SURG, V41, P443, DOI 10.1016/j.jpedsurg.2005.11.024
   Tischler AS, 1998, CELL TISSUE RES, V293, P563, DOI 10.1007/s004410051148
   Tischler AS, 2000, SEMIN DIAGN PATHOL, V17, P120
   Tischler AS, 1997, HISTOLOGY PATHOLOGIS, P1153
   Umemoto Y, 1998, Hinyokika Kiyo, V44, P575
   Walther MM, 1999, J UROLOGY, V162, P659, DOI 10.1097/00005392-199909010-00004
NR 32
TC 38
Z9 45
U1 0
U2 2
PU AMER ASSOC CLIN ENDOCRINOL
PI JACKSONVILLE
PA 1000 RIVERSIDE AVE, STE 205, JACKSONVILLE, FL 32204 USA
SN 1530-891X
J9 ENDOCR PRACT
JI Endocr. Pract.
PD MAR-APR
PY 2010
VL 16
IS 2
BP 291
EP 299
DI 10.4158/EP09205.RA
PG 9
WC Endocrinology & Metabolism
WE Science Citation Index Expanded (SCI-EXPANDED)
SC Endocrinology & Metabolism
GA 593XU
UT WOS:000277497400025
PM 19833581
DA 2023-08-27
ER

PT J
AU Koors, PD
   Thacker, LR
   Coelho, DH
AF Koors, Paul D.
   Thacker, Leroy R.
   Coelho, Daniel H.
TI ABR in the diagnosis of vestibular schwannomas: A meta-analysis
SO AMERICAN JOURNAL OF OTOLARYNGOLOGY
LA English
DT Article
ID BRAIN-STEM RESPONSE; CEREBELLOPONTINE ANGLE TUMORS; SMALL ACOUSTIC
   NEUROMAS; SENSORINEURAL HEARING-LOSS; CONSERVATIVE MANAGEMENT; CLINICAL
   THRESHOLDS; SENSITIVITY; AUDIOMETRY; LESIONS; TESTS
AB Purpose: The aim of this study is to rigorously evaluate the role of auditory brainstem response (ABR) testing in the diagnosis of vestibular schwannomas (VS).
   Materials and methods: Searches were conducted in multiple online databases, supplemented by hand searches. From the studies chosen for final inclusion, relevant data were extracted and meta-analysis of pooled data was performed.
   Results: 623 studies were identified from which 43 met inclusion criteria for analysis (1978 to 2009) including 3314 patients. Pooled sensitivity for ABR detection of vestibular schwannomas was 93.4% (95% CI 92.6-94.3, P=0.0000). For tumors less than 1 cm (8 studies, 176 patients) sensitivity was 85.8% (95% CI 80.6-90.1, P=0.0116). For tumors greater than 1 cm (6 studies, 251 patients) pooled sensitivity was 95.6% (95% CI 93.1-98.2, P=0.0660). Sensitivity of ABR to detect extracanalicular tumors was higher than for intracanalicular tumors, though pooled data were not statistically valid. Pooled specificity (8 studies, 2432 patients) was 82.0% (95% CI 80.5-83.6, P=0.0000).
   Conclusions: Although MRI remains the gold standard, emerging trends towards more conservative management coupled with limited financial resources may prompt many clinicians to review the role of ABR testing in screening for retrocochlear pathology. In light of the high sensitivity and specificity of ABR testing for VS, we strongly urge its reconsideration as a useful diagnostic tool for patients with clinically suspected VS. (C) 2013 Elsevier Inc. All rights reserved.
C1 [Koors, Paul D.; Coelho, Daniel H.] Virginia Commonwealth Univ, Dept Otolaryngol Head & Neck Surg, Richmond, VA 23298 USA.
   [Thacker, Leroy R.] Virginia Commonwealth Univ, Dept Biostat, Richmond, VA 23298 USA.
C3 Virginia Commonwealth University; Virginia Commonwealth University
RP Coelho, DH (通讯作者)，Virginia Commonwealth Univ, Med Coll Virginia Campus, Richmond, VA 23298 USA.
EM dcoelho@mcvh-vcu.edu
RI Coelho, Daniel/GSN-7128-2022
FU National Institutes of Health [UL1RR031990]
FX Dr. Thacker's efforts were supported in part by National Institutes of
   Health grant UL1RR031990.
CR [Anonymous], 2002, PRINCIPLES MED STAT
   BARRS DM, 1985, ARCH OTOLARYNGOL, V111, P17
   BAUCH CD, 1982, EAR HEARING, V3, P83, DOI 10.1097/00003446-198203000-00006
   BERGENIUS J, 1983, SCAND AUDIOL, V12, P3, DOI 10.3109/01050398309076218
   Carrier David A, 1997, Otolaryngol Head Neck Surg, V116, P567, DOI 10.1016/S0194-5998(97)70229-8
   CASHMAN MZ, 1983, SCAND AUDIOL, V12, P35, DOI 10.3109/01050398309076222
   CHANDRASEKHAR SS, 1995, AM J OTOL, V16, P63
   CLEMIS JD, 1979, LARYNGOSCOPE, V89, P31
   COHEN M, 1988, SCAND AUDIOL, V17, P153, DOI 10.3109/01050398809042187
   Cueva RA, 2004, LARYNGOSCOPE, V114, P1686, DOI 10.1097/00005537-200410000-00003
   Cueva RA, 2010, ARCH OTOLARYNGOL, V136, P725, DOI 10.1001/archoto.2010.101
   Daniels RL, 2000, AM J OTOL, V21, P173, DOI 10.1016/S0196-0709(00)80005-8
   Djupesland G, 1981, SCAND AUDIOL S, V13, P109
   DORNHOFFER JL, 1994, OTOLARYNG HEAD NECK, V111, P232, DOI 10.1016/S0194-5998(94)70596-8
   EGGERMONT JJ, 1980, ANN OTO RHINOL LARYN, V89, P1
   El-Kashlan HK, 2000, EAR HEARING, V21, P257, DOI 10.1097/00003446-200006000-00010
   GENTRY LR, 1987, RADIOLOGY, V162, P513, DOI 10.1148/radiology.162.2.3492010
   Godey B, 1998, ACTA OTO-LARYNGOL, V118, P501, DOI 10.1080/00016489850154621
   GORDON ML, 1995, AM J OTOL, V16, P136
   GRABEL JC, 1991, J NEUROSURG, V74, P749, DOI 10.3171/jns.1991.74.5.0749
   Grayeli AB, 2008, ACTA OTO-LARYNGOL, V128, P1096, DOI 10.1080/00016480701881803
   Haapaniemi JJ, 2000, EUR ARCH OTO-RHINO-L, V257, P237, DOI 10.1007/s004050050230
   Hamer SG, 1981, NEUROSURGERY, V9, P373
   Jackson CG, 1979, LARYNGOSCOPE, V89, P1021
   Josey A F, 1980, Am J Otolaryngol, V1, P285, DOI 10.1016/S0196-0709(80)80031-7
   JOSEY AF, 1988, AM J OTOL, V9, P12
   Kesser BW, 2010, ARCH OTOLARYNGOL, V136, P727, DOI 10.1001/archoto.2010.100
   KOTLARZ JP, 1992, LARYNGOSCOPE, V102, P1108, DOI 10.1288/00005537-199210000-00004
   Lajtman Z, 2002, NEUROL CROATICA, V51, P1
   LEVINE SC, 1991, AM J OTOL, V12, P341
   Magdziarz DD, 2000, OTOLARYNG HEAD NECK, V122, P157, DOI 10.1016/S0194-5998(00)70232-4
   MANGHAM CA, 1987, OTOLARYNG HEAD NECK, V96, P22, DOI 10.1177/019459988709600104
   Marangos N, 2001, OTOL NEUROTOL, V22, P95, DOI 10.1097/00129492-200101000-00018
   MAURER K, 1982, J NEUROL, V227, P177, DOI 10.1007/BF00313573
   Naessens B., 1996, Acta Oto-Rhino-Laryngologica Belgica, V50, P99
   Neely JG, 2010, ARCH OTOLARYNGOL, V136, P727
   Prasher D K, 1983, Br J Audiol, V17, P163, DOI 10.3109/03005368309107881
   Robinette MS, 2000, ARCH OTOLARYNGOL, V126, P963, DOI 10.1001/archotol.126.8.963
   ROSENHALL U, 1981, J LARYNGOL OTOL, V95, P931, DOI 10.1017/S0022215100091635
   Rupa V, 2003, OTOLARYNG HEAD NECK, V128, P823, DOI 10.1016/S0194-5998(03)00358-9
   Schmidt RJ, 2001, ARCH OTOLARYNGOL, V127, P19, DOI 10.1001/archotol.127.1.19
   SELESNICK SH, 1993, LARYNGOSCOPE, V103, P437, DOI 10.1002/lary.5541030413
   SELTERS WA, 1977, ARCH OTOLARYNGOL, V103, P181
   Shih C, 2009, OTOLARYNG HEAD NECK, V141, P695, DOI 10.1016/j.otohns.2009.09.015
   Smouha EE, 2005, LARYNGOSCOPE, V115, P450, DOI 10.1097/00005537-200503000-00011
   Stanton SG, 1996, SCAND AUDIOL, V25, P109, DOI 10.3109/01050399609047992
   Suryanarayanan R, 2010, J LARYNGOL OTOL, V124, P251, DOI 10.1017/S0022215109992362
   TELIAN SA, 1989, LARYNGOSCOPE, V99, P10
   Terkildsen K, 1981, SCAND AUDIOL S, V13, P103
   THOMSEN J, 1978, Scandinavian Audiology, V7, P179, DOI 10.3109/01050397809076285
   Urben SL, 1999, OTOLARYNG HEAD NECK, V120, P809, DOI 10.1016/S0194-5998(99)70318-9
   WELLING DB, 1990, OTOLARYNG HEAD NECK, V103, P364, DOI 10.1177/019459989010300305
   WILSON DF, 1992, LARYNGOSCOPE, V102, P961
   Yoshimoto Y, 2005, J NEUROSURG, V103, P59, DOI 10.3171/jns.2005.103.1.0059
   Zappia JJ, 1997, LARYNGOSCOPE, V107, P1388, DOI 10.1097/00005537-199710000-00018
   ZOLLNER C, 1987, ORL J OTO-RHINO-LARY, V49, P123
NR 56
TC 24
Z9 29
U1 0
U2 12
PU W B SAUNDERS CO-ELSEVIER INC
PI PHILADELPHIA
PA 1600 JOHN F KENNEDY BOULEVARD, STE 1800, PHILADELPHIA, PA 19103-2899 USA
SN 0196-0709
J9 AM J OTOLARYNG
JI Am. J. Otolaryngol.
PD MAY-JUN
PY 2013
VL 34
IS 3
BP 195
EP 204
DI 10.1016/j.amjoto.2012.11.011
PG 10
WC Otorhinolaryngology
WE Science Citation Index Expanded (SCI-EXPANDED)
SC Otorhinolaryngology
GA 141TJ
UT WOS:000318749100003
PM 23332407
DA 2023-08-27
ER

PT J
AU Helbig, S
   Rader, T
   Bahmer, A
   Baumann, U
AF Helbig, Silke
   Rader, Tobias
   Bahmer, Andreas
   Baumann, Uwe
TI A case of bilateral cochlear implantation in single-sided untreated
   acoustic neurinoma
SO ACTA OTO-LARYNGOLOGICA
LA English
DT Article
DE Cochlear implant; acoustic neurinoma
AB Acoustic neurinoma affects the acousticofacial nerve and therefore in many cases is a contraindication for cochlear implantation and an indication for brainstem implant. Nevertheless benefit in these patients has been shown after tumour removal and cochlear implantation. The first case of bilateral cochlear implantation in a patient with single-sided untreated acoustic neurinoma is described here. In a 49-year-old woman with progressive hearing loss during the last 12 years we preoperatively diagnosed an acoustic neurinoma of the left side. After cochlear implantation of the right side she was sequentially implanted on the affected side as well. Before surgery radiological control of the tumour for signs of growth was performed and the patient was thoroughly informed of the situation and possible therapies and dangers. Speech discrimination scores obtained in the second implanted ear came up to the performance of the first implant after 6 months.
C1 [Helbig, Silke; Rader, Tobias; Bahmer, Andreas; Baumann, Uwe] Univ Frankfurt, Dept Otolaryngol Head & Neck Surg, Frankfurt, Germany.
C3 Goethe University Frankfurt
RP Helbig, S (通讯作者)，Theodor Stern Kai 7, D-60590 Frankfurt, Germany.
EM silke.helbig@kgu.de
RI Rader, Tobias/N-4203-2017; Baumann, Uwe/AAE-5640-2019
OI Rader, Tobias/0000-0001-7250-2833; Baumann, Uwe/0000-0002-1295-2661;
   Bahmer, Andreas/0000-0003-0908-0011
CR Ahsan S, 2003, LARYNGOSCOPE, V113, P472, DOI 10.1097/00005537-200303000-00015
   ARIAGA MA, 1995, OTOLARYNGOL HEAD NEC, V112, P325
   HOFFMAN RA, 1992, AM J OTOL, V13, P525
   Neff BA, 2007, LARYNGOSCOPE, V117, P1069, DOI 10.1097/MLG.0b013e31804b1ae7
   Verschuur CA, 2005, OTOL NEUROTOL, V26, P965, DOI 10.1097/01.mao.0000185073.81070.07
   Zeitler DM, 2008, OTOL NEUROTOL, V29, P314, DOI 10.1097/MAO.0b013e3181662cb5
NR 6
TC 11
Z9 12
U1 0
U2 1
PU TAYLOR & FRANCIS AS
PI OSLO
PA KARL JOHANS GATE 5, NO-0154 OSLO, NORWAY
SN 0001-6489
J9 ACTA OTO-LARYNGOL
JI Acta Oto-Laryngol.
PY 2009
VL 129
IS 6
BP 694
EP 696
AR PII 905552357
DI 10.1080/00016480802527545
PG 3
WC Otorhinolaryngology
WE Science Citation Index Expanded (SCI-EXPANDED)
SC Otorhinolaryngology
GA 445VY
UT WOS:000266080800015
PM 19012062
DA 2023-08-27
ER

PT J
AU Starczynski, J
   Simmons, W
   Flavell, JR
   Byrd, PJ
   Stewart, GS
   Kullar, HS
   Groom, A
   Crocker, J
   Moss, PAH
   Reynolds, GM
   Glavina-Durdov, M
   Taylor, AMR
   Fegan, C
   Stankovic, T
   Murray, PG
AF Starczynski, J
   Simmons, W
   Flavell, JR
   Byrd, PJ
   Stewart, GS
   Kullar, HS
   Groom, A
   Crocker, J
   Moss, PAH
   Reynolds, GM
   Glavina-Durdov, M
   Taylor, AMR
   Fegan, C
   Stankovic, T
   Murray, PG
TI Variations in ATM protein expression during normal lymphoid
   differentiation and among B-cell-derived neoplasias
SO AMERICAN JOURNAL OF PATHOLOGY
LA English
DT Article
ID ATAXIA-TELANGIECTASIA GENE; CHRONIC LYMPHOCYTIC-LEUKEMIA; V(D)J
   RECOMBINATION; IONIZING-RADIATION; MISSENSE MUTATIONS; INACTIVATION;
   PRODUCT; KINASE; REPAIR; PATHWAY
AB The ataxia telangiectasia mutated (ATM) protein plays a central role in the cellular response to DNA double-strand breaks (DSBs). Developmentally programmed. DSBs are restricted to cellular subsets within lymphoid tissues and we asked whether ATM expression is differentially regulated during lymphoid differentiation. We showed that immature B cells in bone marrow and immature T cells of the thymic cortex were negative or weakly ATM-positive. T cells of thymic medulla and peripheral tissues strongly expressed ATM. High levels of ATM were present in the B lymphocytes of the mantle zone and in plasma cells, while the majority of germinal center B cells were negative or weakly labeled. Therefore, ATM expression appears to be down-regulated at those stages of lymphoid development where physiological DNA DSBs occur. In B-chronic lymphocytic leukemia and mantle cell lymphoma we observed two categories: ATM-negative tumors, most likely reflecting the presence of ATM mutation, and tumors with abundant ATM expression. Most follicular center-cell lymphomas and diffuse large B-cell lymphomas, which rarely show inactivation of the ATM gene, were negative or weakly ATM-positive. Tumor cells from most cases of Hodgkin's disease were ATM-negative. Therefore, unless ATM inactivation occurs, ATM expression in lymphoid tumors is likely to reflect their cellular origin. As a result, immunostaining to identify lymphoid neoplasias with ATM inactivation might only be feasible for tumors derived from the stages where ATM is constitutively highly expressed.
C1 Univ Birmingham, Sch Med, Dept Pathol, Div Canc Studies, Birmingham B15 2TT, W Midlands, England.
   Birmingham Heartlands Hosp, Dept Histopathol, Birmingham B9 5ST, W Midlands, England.
   Birmingham Heartlands Hosp, Dept Haematol, Birmingham B9 5ST, W Midlands, England.
   Univ Birmingham, Canc Res UK Inst Canc Studies, Birmingham B15 2TT, W Midlands, England.
   Univ Birmingham, Dept Pathol, Birmingham B15 2TT, W Midlands, England.
   Univ Birmingham, Liver Res Labs, Birmingham B15 2TT, W Midlands, England.
   Univ Hosp Split, Dept Pathol, Split, Croatia.
C3 University of Birmingham; Heart of England NHS Foundation Trust;
   University of Birmingham; Heart of England NHS Foundation Trust;
   University of Birmingham; Cancer Research UK; University of Birmingham;
   University of Birmingham; University of Birmingham; University of Split
RP Murray, PG (通讯作者)，Univ Birmingham, Sch Med, Dept Pathol, Div Canc Studies, Birmingham B15 2TT, W Midlands, England.
EM p.g.murray@bham.ac.uk
RI Reynolds, Gary/F-8641-2014; Moss, Paul/D-1728-2009; Stewart,
   Grant/IUN-5936-2023
OI Reynolds, Gary/0000-0002-3250-0582; Moss, Paul/0000-0002-6895-1967;
   Stewart, Grant/0000-0002-0960-3241; Stankovic,
   Tatjana/0000-0002-3780-274X
CR Bhandoola A, 2000, J EXP MED, V192, P891, DOI 10.1084/jem.192.6.891
   Brown KD, 1997, P NATL ACAD SCI USA, V94, P1840, DOI 10.1073/pnas.94.5.1840
   Bullrich F, 1999, CANCER RES, V59, P24
   Byrd PJ, 1996, HUM MOL GENET, V5, P1785, DOI 10.1093/hmg/5.11.1785
   Camacho E, 2002, BLOOD, V99, P238, DOI 10.1182/blood.V99.1.238
   Carbone A, 1998, BLOOD, V92, P2220
   Clarke RA, 1998, J CLIN PATHOL-MOL PA, V51, P224, DOI 10.1136/mp.51.4.224
   Damle RN, 1999, BLOOD, V94, P1840, DOI 10.1182/blood.V94.6.1840
   Fukao T, 1999, BLOOD, V94, P1998
   Gronbaek K, 2002, BLOOD, V100, P1430, DOI 10.1182/blood-2002-02-0382
   Gueven N, 2001, J BIOL CHEM, V276, P8884, DOI 10.1074/jbc.M006190200
   Guidos CJ, 1996, GENE DEV, V10, P2038, DOI 10.1101/gad.10.16.2038
   Hamblin TJ, 1999, BLOOD, V94, P1848, DOI 10.1182/blood.V94.6.1848
   Kastan MB, 2000, NAT REV MOL CELL BIO, V1, P179, DOI 10.1038/35043058
   Khanna KK, 2001, NAT GENET, V27, P247, DOI 10.1038/85798
   Lakin ND, 1996, ONCOGENE, V13, P2707
   Luo CM, 1996, J BIOL CHEM, V271, P4497
   Moll U, 1999, ONCOGENE, V18, P3114, DOI 10.1038/sj.onc.1202640
   Morrison C, 2000, EMBO J, V19, P463, DOI 10.1093/emboj/19.3.463
   Pandita TK, 2000, ONCOGENE, V19, P1386, DOI 10.1038/sj.onc.1203444
   Perkins EJ, 2002, GENE DEV, V16, P159, DOI 10.1101/gad.956902
   Pettitt AR, 2001, BLOOD, V98, P814, DOI 10.1182/blood.V98.3.814
   SAVITSKY K, 1995, SCIENCE, V268, P1749, DOI 10.1126/science.7792600
   Schaffner C, 2000, P NATL ACAD SCI USA, V97, P2773, DOI 10.1073/pnas.050400997
   Schaffner C, 1999, BLOOD, V94, P748, DOI 10.1182/blood.V94.2.748.414k02_748_753
   Shiloh Y, 2001, CURR OPIN GENET DEV, V11, P71, DOI 10.1016/S0959-437X(00)00159-3
   Shiloh Y, 1997, ANNU REV GENET, V31, P635, DOI 10.1146/annurev.genet.31.1.635
   Stankovic T, 2002, BLOOD, V99, P300, DOI 10.1182/blood.V99.1.300
   Stankovic T, 1999, LANCET, V353, P26, DOI 10.1016/S0140-6736(98)10117-4
   Stankovic T, 1998, AM J HUM GENET, V62, P334, DOI 10.1086/301706
   Stewart GS, 2001, J BIOL CHEM, V276, P30133, DOI 10.1074/jbc.M103160200
   Stilgenbauer S, 1997, NAT MED, V3, P1155, DOI 10.1038/nm1097-1155
   Stoppa-Lyonnet D, 1998, BLOOD, V91, P3920, DOI 10.1182/blood.V91.10.3920.3920_3920_3926
   Suzuki K, 1999, J BIOL CHEM, V274, P25571, DOI 10.1074/jbc.274.36.25571
   Taylor AMR, 1996, BLOOD, V87, P423, DOI 10.1182/blood.V87.2.423.bloodjournal872423
   Tomilin NV, 2001, RADIAT RES, V156, P347, DOI 10.1667/0033-7587(2001)156[0347:VOFNSO]2.0.CO;2
   Vanasse GJ, 1999, BLOOD, V94, P3997, DOI 10.1182/blood.V94.12.3997.424k44_3997_4010
   Vorechovsky I, 1997, NAT GENET, V17, P96, DOI 10.1038/ng0997-96
   Watters D, 1997, ONCOGENE, V14, P1911, DOI 10.1038/sj.onc.1201037
   Wilda M, 2000, HUM MOL GENET, V9, P1739, DOI 10.1093/hmg/9.12.1739
NR 40
TC 26
Z9 26
U1 0
U2 13
PU ELSEVIER SCIENCE INC
PI NEW YORK
PA STE 800, 230 PARK AVE, NEW YORK, NY 10169 USA
SN 0002-9440
EI 1525-2191
J9 AM J PATHOL
JI Am. J. Pathol.
PD AUG
PY 2003
VL 163
IS 2
BP 423
EP 432
DI 10.1016/S0002-9440(10)63672-3
PG 10
WC Pathology
WE Science Citation Index Expanded (SCI-EXPANDED)
SC Pathology
GA 704XF
UT WOS:000184366400006
PM 12875964
OA Green Published
DA 2023-08-27
ER

PT J
AU Yanik, F
   Karamustafaoglu, YA
   Yoruk, Y
AF Yanik, Fazli
   Karamustafaoglu, Yekta Altemur
   Yoruk, Yener
TI A rare mediastinal occurrence of neuroblastoma in an adult: case report
SO SAO PAULO MEDICAL JOURNAL
LA English
DT Article
DE Mediastinum; Neuroblastoma; Adult
AB CONTEXT: Neuroblastoma is the most common extracranial malignant solid tumor that occurs during childhood. It arises from primitive cells and is seen in the adrenal medulla and sympathetic ganglia of the sympathetic nervous system.
   CASE REPORT: We present a rare case of a 40-year-old man who was diagnosed with the onset of neuroblastoma arising in the mediastinum. He was treated by means of surgical resection in the superior mediastinum after neoadjuvant chemotherapy. The patient's surgical outcome was satisfactory.
   CONCLUSION: There are still no standard treatment guidelines for adult neuroblastoma patients. Although they have a poor prognosis, the main treatment option should be complete surgery at an early stage. This situation may become clarified through biological and genetic studies in the future.
C1 [Yanik, Fazli; Karamustafaoglu, Yekta Altemur; Yoruk, Yener] Trakya Univ, Tip Fak, Dept Thorac Surg, Edirne, Turkey.
C3 Trakya University
RP Yanik, F (通讯作者)，Trakya Univ, Sch Med, Dept Thorac Surg, Kat 4, TR-22000 Edirne, Turkey.
EM fazliyanik@hotmail.com
RI karamustafaoglu, yekta altemur/S-9512-2019
OI karamustafaoglu, yekta altemur/0000-0002-5491-1219; YORUK,
   YENER/0000-0001-6309-3054; YANIK, FAZLI/0000-0002-8931-5329
CR BRODEUR GM, 1993, J CLIN ONCOL, V11, P1466, DOI 10.1200/JCO.1993.11.8.1466
   Cohn SL, 2009, J CLIN ONCOL, V27, P289, DOI 10.1200/JCO.2008.16.6785
   Conter Henry J., 2014, Sarcoma, V2014, P375151, DOI 10.1155/2014/375151
   Esiashvili N, 2007, PEDIATR BLOOD CANCER, V49, P41, DOI 10.1002/pbc.20859
   Hallett A, 2012, PAEDIAT CHILD HLTH O, V22, P103, DOI [10.1016/j.paed.2011.08.005, DOI 10.1016/J.PAED.2011.08.005]
NR 5
TC 2
Z9 3
U1 0
U2 0
PU ASSOCIACAO PAULISTA MEDICINA
PI SAO PAULO
PA AV BRIG LUIS ANTONIO, 278-7 ANDAR, SAO PAULO, CEP01318-901, BRAZIL
SN 1516-3180
J9 SAO PAULO MED J
JI Sao Paulo Med. J.
PD JAN-FEB
PY 2019
VL 137
IS 1
BP 104
EP 106
DI 10.1590/1516-3180.2017.0160140617
PG 3
WC Medicine, General & Internal
WE Science Citation Index Expanded (SCI-EXPANDED)
SC General & Internal Medicine
GA HZ4AI
UT WOS:000468789100017
PM 29513786
OA Green Submitted, gold, Green Published
DA 2023-08-27
ER

PT J
AU Laeng, RH
   Eimoto, T
   Kuo, TT
   Zettl, A
   Marx, A
   Moschopulos, M
   Tateyama, H
   Shimokawa, K
AF Laeng, R. Hubert
   Eimoto, Tadaaki
   Kuo, T. -T.
   Zettl, A.
   Marx, A.
   Moschopulos, Michael
   Tateyama, Hisashi
   Shimokawa, Kunlyasu
TI Corpuscular thymoma: Entity or variant of organotypical thymomas
   WHOB2/B3?
SO PATHOLOGY RESEARCH AND PRACTICE
LA English
DT Article
DE thymoma; thymic carcinoma; Hassall's corpuscles; autoimmune disease;
   cyst formation
ID THYMIC EPITHELIAL TUMORS; GENETIC ABERRATIONS; CLASSIFICATION;
   CARCINOMA; CELL; DIFFERENTIATION; SPECTRUM
AB Hassall's corpuscles are regular structures in the medulla of the normal thymus and in non-neoplastic thymic conditions, e.g. in multilocular thymic cysts. In thymomas, however, they are inconsistently found, and are believed to indicate medullary differentiation of WHO type B1-3 thymomas. We present five organotypical thymomas resembling WHO type B2 and B3 thymomas, but with an abundance of Hassall's corpuscles. We wonder whether this exceedingly rare observation might herald a distinct entity.
   Four tumors were asymptomatic, incidental findings and of low Masaoka stage (I or II) [20]. One patient suffered from myasthenia gravis which disappeared upon surgical removal of the thymus, while all other patients had no concomitant autoimmune disease. Two patients had a relapse-free follow-up of 12 and 2 years, respectively, upon curative surgery, and another tumor was an autopsy finding; follow-up data of two more recent cases was not yet available. The neoplastic epithelium other than Hassall's corpuscles was arranged either in a cortical type B2 pattern or in type B3 solid cords. In all examples, there was cyst formation, inflammatory reaction and repair, indicative of a long-standing condition. Immature T cells were present in all instances.
   "Corpuscular thymomas" morphologically resemble WHO type B2 and B3 thymomas, but appear biologically indolent and are rarely associated with myasthenia gravis. Whether they qualify for a separate entity has to be proven by larger series, including genetic studies. (c) 2006 Elsevier GmbH. All rights reserved.
C1 Kantonsspital, Dept Pathol, CH-5001 Aarau, Switzerland.
   Nagoya City Univ, Sch Med, Mizuho Ku, Nagoya, Aichi 467, Japan.
   Chang Gung Mem Hosp, Dept Pathol, Taipei 10591, Taiwan.
   Univ Wurzburg, Dept Pathol, D-97070 Wurzburg, Germany.
   Gifu Univ, Sch Med, Dept Pathol, Gifu 500, Japan.
C3 Kantonsspital Aarau AG (KSA); Nagoya City University; Chang Gung
   Memorial Hospital; University of Wurzburg; Gifu University
RP Laeng, RH (通讯作者)，Kantonsspital, Dept Pathol, CH-5001 Aarau, Switzerland.
EM laeng@ksa.ch
CR Bodey B, 1997, IN VIVO, V11, P61
   CHAN ACL, 2004, TUMOURS LUNGS PLEURA, P179
   CHAN JKC, 2004, TUMOURS LUNGS PLEURA, P169
   Eimoto T, 2002, HISTOPATHOLOGY, V40, P46, DOI 10.1046/j.1365-2559.2002.01310.x
   EIMOTO T, 1986, ULTRASTRUCT PATHOL, V10, P157, DOI 10.3109/01913128609014592
   GAVRIELI Y, 1992, J CELL BIOL, V119, P493, DOI 10.1083/jcb.119.3.493
   Grommisch K, 1997, EPITHELIAL TUMORS OF THE THYMUS, P81
   HASSALL AH, MICROSCOPIC ANATOMY, V2, P1846
   HSU SM, 1981, AM J CLIN PATHOL, V75, P816, DOI 10.1093/ajcp/75.6.816
   Inoue M, 2003, CANCER RES, V63, P3708
   Kuo T, 2000, HISTOPATHOLOGY, V36, P403
   Kuo TT, 1998, AM J SURG PATHOL, V22, P1474, DOI 10.1097/00000478-199812000-00004
   Kuo TT, 2004, TUMOURS LUNGS PLEURA, P154
   KUO TT, 2004, TUMOURS LUNGS PLEURA, P157
   Lardinois D, 2000, ANN THORAC SURG, V69, P1550, DOI 10.1016/S0003-4975(00)01140-1
   LICHTER P, 1995, HUMAN CHROMOSOMES, P191
   MARINO M, 1985, VIRCHOWS ARCH A, V407, P119, DOI 10.1007/BF00737071
   Marx A, 1999, PATHOL RES PRACT, V195, P515, DOI 10.1016/S0344-0338(99)80001-6
   MARX A, 2004, TUMOURS LUNGS PLEURA, P152
   MASAOKA A, 1981, CANCER, V48, P2485, DOI 10.1002/1097-0142(19811201)48:11<2485::AID-CNCR2820481123>3.0.CO;2-R
   MOLL R, 1982, CELL, V31, P11, DOI 10.1016/0092-8674(82)90400-7
   Muller-Hermelink H, 2004, WHO CLASSIFICATION T, P145
   Muller-Hermelink HK, 2000, HISTOPATHOLOGY, V36, P466
   Muller-Hermelink HK, 2004, TUMOURS LUNG PLEURA, P148
   Muller-Hermelink HK, 2004, TUMOURS LUNGS PLEURA, P164
   MULLERHERMELINK HK, 1994, RECENT ADV HISTOPATH, P49
   OTTO HF, 1998, SPEZIELLE PATHOLOGIS, V17, P49
   OTTO HF, 1998, SPEZIELLE PATHOLOGIS, V17, P56
   Pan CC, 2001, AM J SURG PATHOL, V25, P111, DOI 10.1097/00000478-200101000-00013
   QUINTANILLAMARTINEZ L, 1994, CANCER-AM CANCER SOC, V74, P606, DOI 10.1002/1097-0142(19940715)74:2<606::AID-CNCR2820740212>3.0.CO;2-T
   Shimostato Y., 1997, FASCICLE 21, V3, P93
   SUSTER S, 1992, CANCER-AM CANCER SOC, V69, P92, DOI 10.1002/1097-0142(19920101)69:1<92::AID-CNCR2820690117>3.0.CO;2-#
   SUSTER S, 1991, AM J SURG PATHOL, V15, P388, DOI 10.1097/00000478-199104000-00008
   Suster S, 1997, AM J SURG PATHOL, V21, P1316, DOI 10.1097/00000478-199711000-00006
   Suster S, 1999, AM J SURG PATHOL, V23, P955, DOI 10.1097/00000478-199908000-00014
   Tateyama H, 1997, MODERN PATHOL, V10, P983
   Tateyama H, 2001, HISTOPATHOLOGY, V38, P519, DOI 10.1046/j.1365-2559.2001.01133.x
   Yoneda S, 1999, PATHOL RES PRACT, V195, P555, DOI 10.1016/S0344-0338(99)80005-3
   Yoneda S, 1999, HISTOPATHOLOGY, V35, P19
   Zettl A, 2000, AM J PATHOL, V157, P257, DOI 10.1016/S0002-9440(10)64536-1
NR 40
TC 5
Z9 5
U1 0
U2 0
PU ELSEVIER GMBH
PI MUNICH
PA HACKERBRUCKE 6, 80335 MUNICH, GERMANY
SN 0344-0338
J9 PATHOL RES PRACT
JI Pathol. Res. Pract.
PY 2006
VL 202
IS 10
BP 697
EP 704
DI 10.1016/j.prp.2006.06.001
PG 8
WC Pathology
WE Science Citation Index Expanded (SCI-EXPANDED)
SC Pathology
GA 098CO
UT WOS:000241498800001
PM 16887284
DA 2023-08-27
ER

PT J
AU Ladzinski, P
   Majchrzak, H
   Kaspera, W
   Maliszewski, M
   Majchrzak, K
   Tymowski, M
   Adamczyk, P
AF Ladzinski, Piotr
   Majchrzak, Henryk
   Kaspera, Wojciech
   Maliszewski, Mariusz
   Majchrzak, Krzysztof
   Tymowski, Michal
   Adamczyk, Piotr
TI Early and long-term results of the treatment of jugular paragangliomas
   using different ranges of surgical approach
SO NEUROLOGIA I NEUROCHIRURGIA POLSKA
LA English
DT Article
DE jugular foramen; paragunglioma; microsurgery; skull base surgery
ID GLOMUS-JUGULARE; JUXTACONDYLAR APPROACH; TUMORS; SURGERY; FORAMEN;
   MANAGEMENT; NECK; HEAD; RESECTION; LESIONS
AB Background and purpose: The applied approach to the jugular foramen is a combination of the juxtacondylar approach with the subtemporal fossa approach type A. The purpose of this study is to present our results of treatment of jugular paragangliomas using the aforementioned approach.
   Material and methods: Twenty-one patients (15 women, 6 men) with jugular paragangliomas were included in the study. The neurological status of the patients was assessed before and after surgery as well as at the conclusion of treatment. The approximate volume of the tumour, its relation to large blood vessels, cranial nerves and brainstem, as well as consistency and vascularity were also assessed.
   Results: The duration of symptoms ranged from 3 to 74 months. In 86% of patients hearing loss was the predominant symptom. The less frequent symptoms included pulsatile tinnitus in the head, dysphagia and dizziness. Approximate volume of the tumours ranged from 2 to 109 cm(3). A gross total resection was achieved in 71.5% of patients. The postoperative performance status improved in 38% of patients, did not change in 38% and deteriorated in 24% of patients.
   Conclusions: A proper selection of the range of the approach to jugular foramen paragangliomas based on their topography and volume reduces perioperative injury without negative consequences for the radicality of the resection.
C1 Slaski Uniwersytet Med Katowicach, Katedra Neurochirurg Sosnowcu, PL-41200 Sosnowiec, Poland.
   Slaski Uniwersytet Med Katowicach, Klin Oddzial Neurochirurg Sosnowcu, PL-41200 Sosnowiec, Poland.
C3 Medical University Silesia; Medical University Silesia
RP Ladzinski, P (通讯作者)，Slaski Uniwersytet Med Katowicach, Katedra Klin Neurochirurg, Wojewodzki Szpital Specjalisty, 5 Sw Barbary,Pl Med 1, PL-41200 Sosnowiec, Poland.
EM sekr_nch@wss5.pl
RI Kaspera, Wojciech/AAF-2715-2019
OI Kaspera, Wojciech/0000-0002-7139-3409; Ladzinski,
   Piotr/0000-0001-8957-0162
CR Al-Mefty O, 2002, J NEUROSURG, V97, P1356, DOI 10.3171/jns.2002.97.6.1356
   ALMEFTY O, 1990, J NEUROSURG, V73, P502, DOI 10.3171/jns.1990.73.4.0502
   ANAND V, 1997, OPERATIVE SKULL BASE, P295
   ANAND VK, 1993, LARYNGOSCOPE, V103, P722
   BARTELS LJ, 1990, OTOLARYNG HEAD NECK, V102, P101, DOI 10.1177/019459989010200201
   Boedeker CC, 2005, OTOLARYNG HEAD NECK, V132, P467, DOI 10.1016/j.otohns.2004.09.024
   Cheesman AD, 2009, SKULL BASE-INTERD AP, V19, P99, DOI 10.1055/s-0028-1103122
   Colen TY, 2009, SKULL BASE-INTERD AP, V19, P377, DOI 10.1055/s-0029-1224771
   David CA., 2005, OPER TECH NEUROSURG, V8, P19, DOI [10.1053/j.otns.2005.08.003, DOI 10.1053/J.OTNS.2005.08.003]
   Fayad JN, 2009, SKULL BASE-INTERD AP, V19, P92, DOI 10.1055/s-0028-1103130
   FISCH U, 1988, MICROSURGERY SKULL B, P136
   George B, 1995, SURG NEUROL, V44, P279, DOI 10.1016/0090-3019(95)00174-3
   Gjuric M, 2009, SKULL BASE-INTERD AP, V19, P109, DOI 10.1055/s-0028-1103131
   Gjuric M, 2009, SKULL BASE-INTERD AP, V19, P75, DOI 10.1055/s-0028-1103128
   Huy PTB, 2009, SKULL BASE-INTERD AP, V19, P83, DOI 10.1055/s-0028-1103125
   Jackson CG, 1996, AM J OTOL, V17, P425
   Jackson CG, 2001, OTOLARYNG CLIN N AM, V34, P941, DOI 10.1016/S0030-6665(05)70356-X
   JACKSON G, 1987, OTOLARYNGOL HEAD NEC, V96, P175
   JACKSON G, 1982, ARCH OTOLARYNGOL, V108, P401
   JACKSON G, 1990, AM J SURG, V159, P389
   Jansen JC, 2000, CANCER-AM CANCER SOC, V88, P2811, DOI 10.1002/1097-0142(20000615)88:12<2811::AID-CNCR21>3.3.CO;2-Z
   Ladzinski P, 2010, NEUROL NEUROCHIR POL, V44, P148
   Mazzoni A, 2009, SKULL BASE-INTERD AP, V19, P48, DOI 10.1055/s-0028-1103127
   MISCHKE RE, 1980, LARYNGOSCOPE, V90, P89, DOI 10.1288/00005537-198001000-00010
   MIYAZAKI S, 1990, J NEUROSURG, V73, P141, DOI 10.3171/jns.1990.73.1.0141
   MURPHY TP, 1989, LARYNGOSCOPE, V99, P1244
   PATEL SJ, 1994, J NEUROSURG, V80, P1026, DOI 10.3171/jns.1994.80.6.1026
   PELLET W, 1988, J NEUROSURG, V69, P887, DOI 10.3171/jns.1988.69.6.0887
   Pellitteri PK, 2004, ORAL ONCOL, V40, P563, DOI 10.1016/j.oraloncology.2003.09.004
   POE DS, 1991, LARYNGOSCOPE, V101, P372
   Poznanovic SA, 2006, OTOLARYNG HEAD NECK, V134, P437, DOI 10.1016/j.otohns.2005.10.040
   Sanna M, 2004, OTOL NEUROTOL, V25, P797, DOI 10.1097/00129492-200409000-00025
   Schipper J, 2009, SKULL BASE-INTERD AP, V19, P43, DOI 10.1055/s-0028-1103129
   Suarez C, 2007, EUR ARCH OTO-RHINO-L, V264, P719, DOI 10.1007/s00405-007-0267-3
NR 34
TC 2
Z9 2
U1 0
U2 0
PU TERMEDIA PUBLISHING HOUSE LTD
PI POZNAN
PA KLEEBERGA ST 2, POZNAN, 61-615, POLAND
SN 0028-3843
J9 NEUROL NEUROCHIR POL
JI Neurol. Neurochir. Pol.
PD MAY-JUN
PY 2011
VL 45
IS 3
BP 213
EP 225
PG 13
WC Clinical Neurology
WE Science Citation Index Expanded (SCI-EXPANDED)
SC Neurosciences & Neurology
GA 816GP
UT WOS:000294587000002
PM 21866478
DA 2023-08-27
ER

PT J
AU Chae, YK
   Yousaf, M
   Malecek, MK
   Carneiro, B
   Chandra, S
   Kaplan, J
   Kalyan, A
   Sassano, A
   Platanias, LC
   Giles, F
AF Chae, Young Kwang
   Yousaf, Muhammad
   Malecek, Mary-Kate
   Carneiro, Benedito
   Chandra, Sunandana
   Kaplan, Jason
   Kalyan, Aparna
   Sassano, Antonella
   Platanias, Leonidas C.
   Giles, Francis
TI Statins as Anti-cancer Therapy; Can We Translate Preclinical and
   Epidemiologic Data into Clinical Benefit?
SO DISCOVERY MEDICINE
LA English
DT Article
ID HMG-COA REDUCTASE; LOVASTATIN-INDUCED APOPTOSIS; HIGH-DOSE SIMVASTATIN;
   RANDOMIZED PHASE-II; CANCER CELL-LINES; BREAST-CANCER;
   COLORECTAL-CANCER; REDUCED RISK; GASTRIC-CANCER; LUNG-CANCER
AB Statins, the most commonly prescribed class of drug, have demonstrated effects beyond cholesterol reduction including anti-tumor and immunomodulatory properties. Several epidemiological studies have suggested an anti-neoplastic effect of statins evidenced by reductions in cancer incidence and cancer-related mortality. Clinical trials on statins as part of therapy for cancer have generated interest in the oncology community. Statins have been investigated for a variety of cancers, early and late stage, and in combination with chemotherapy and radiation. So far promising results have been reported with statin use in pediatric brainstem tumors, early stage breast cancer, hepatocellular carcinoma (HCC), colorectal cancer (CRC), refractory or relapsed multiple myeloma (MM), and refractory acute myeloid leukemia (AML). There is still much investigation to be completed to determine which subtypes of patients benefit from statin therapy, how statins may potentiate other anticancer approaches, and the appropriate dosing schedule to use.
C1 [Chae, Young Kwang; Carneiro, Benedito; Chandra, Sunandana; Kaplan, Jason; Kalyan, Aparna; Platanias, Leonidas C.; Giles, Francis] Northwestern Univ, Northwestern Med Dev Therapeut Inst, Chicago, IL 60611 USA.
   [Chae, Young Kwang; Carneiro, Benedito; Chandra, Sunandana; Kaplan, Jason; Kalyan, Aparna; Sassano, Antonella; Platanias, Leonidas C.; Giles, Francis] Northwestern Univ, Robert H Lurie Comprehens Canc Ctr, Chicago, IL 60611 USA.
   [Chae, Young Kwang; Yousaf, Muhammad; Malecek, Mary-Kate; Carneiro, Benedito; Chandra, Sunandana; Kaplan, Jason; Kalyan, Aparna; Platanias, Leonidas C.; Giles, Francis] Northwestern Univ, Feinberg Sch Med, Chicago, IL 60611 USA.
   [Platanias, Leonidas C.] Jesse Brown VA Med Ctr, Dept Med, Div Hematol Oncol, Chicago, IL 60612 USA.
C3 Northwestern University; Ann & Robert H. Lurie Children's Hospital of
   Chicago; Northwestern University; Robert H. Lurie Comprehensive Cancer
   Center; Northwestern University; Feinberg School of Medicine; US
   Department of Veterans Affairs; Veterans Health Administration (VHA);
   Jesse Brown VA Medical Center
RP Chae, YK (通讯作者)，Northwestern Univ, Northwestern Med Dev Therapeut Inst, Chicago, IL 60611 USA.
EM young.chae@northwestern.edu
OI Kaplan, Jason/0000-0003-3085-7147; Malecek,
   Mary-Kate/0000-0001-8352-4675
CR Advani AS, 2014, BRIT J HAEMATOL, V167, P233, DOI 10.1111/bjh.13035
   Ahmed TA, 2013, CANCER CHEMOTH PHARM, V72, P1369, DOI 10.1007/s00280-013-2326-3
   Alsheikh-Ali AA, 2007, J AM COLL CARDIOL, V50, P409, DOI 10.1016/j.jacc.2007.02.073
   Andrade VL, 2013, J CLIN PHARMACOL, V53, P1072, DOI 10.1002/jcph.146
   Bansal D, 2012, PLOS ONE, V7, DOI 10.1371/journal.pone.0046691
   Barbee MS, 2015, ANN PHARMACOTHER, V49, P907, DOI 10.1177/1060028015586218
   Baum M, 2002, LANCET, V359, P2131
   Bil J, 2010, CANCER LETT, V288, P57, DOI 10.1016/j.canlet.2009.06.022
   Bjarnadottir O, 2013, BREAST CANCER RES TR, V138, P499, DOI 10.1007/s10549-013-2473-6
   Blais L, 2000, ARCH INTERN MED, V160, P2363, DOI 10.1001/archinte.160.15.2363
   Bocci G, 2005, BRIT J CANCER, V93, P319, DOI 10.1038/sj.bjc.6602720
   Brown M, 2012, BRIT J CANCER, V106, P1689, DOI 10.1038/bjc.2012.138
   Butt AA, 2015, HEPATOLOGY, V62, P365, DOI 10.1002/hep.27835
   Calabro A, 2008, ANTI-CANCER DRUG, V19, P705, DOI 10.1097/CAD.0b013e328304ae19
   Cardwell CR, 2015, CANCER EPIDEM BIOMAR, V24, P833, DOI 10.1158/1055-9965.EPI-15-0052
   Cauley JA, 2003, J WOMENS HEALTH, V12, P749, DOI 10.1089/154099903322447710
   Cemeus C, 2008, J NEURO-ONCOL, V90, P9, DOI 10.1007/s11060-008-9627-0
   Chae YK, 2014, BLOOD, V123, P1424, DOI 10.1182/blood-2013-07-517102
   Chae YK, 2011, CANCER INVEST, V29, P585, DOI 10.3109/07357907.2011.616252
   Chiu HF, 2011, AM J GASTROENTEROL, V106, P894, DOI 10.1038/ajg.2010.475
   Coimbra M, 2010, J CONTROL RELEASE, V148, P303, DOI 10.1016/j.jconrel.2010.09.011
   de Denus S, 2004, PHARMACOTHERAPY, V24, P584, DOI 10.1592/phco.24.6.584.34738
   Guterres FADB, 2013, EXP CELL RES, V319, P2977, DOI 10.1016/j.yexcr.2013.07.026
   Denoyelle C, 2001, CARCINOGENESIS, V22, P1139, DOI 10.1093/carcin/22.8.1139
   Dimitroulakos J, 2001, CLIN CANCER RES, V7, P158
   Dimitroulakos J, 2000, LEUKEMIA LYMPHOMA, V40, P167, DOI 10.3109/10428190009054894
   Downs JR, 1998, JAMA-J AM MED ASSOC, V279, P1615, DOI 10.1001/jama.279.20.1615
   El-Serag HB, 2009, GASTROENTEROLOGY, V136, P1601, DOI 10.1053/j.gastro.2009.01.053
   Emberson JR, 2012, PLOS ONE, V7, DOI [10.1371/journal.pone.0029849, 10.1016/S0140-6736(12)60367-5]
   Feleszko W, 1999, INT J CANCER, V81, P560, DOI 10.1002/(SICI)1097-0215(19990517)81:4<560::AID-IJC10>3.0.CO;2-7
   Fritz G, 2003, INT J RADIAT BIOL, V79, P601, DOI 10.1080/09553000310001609233
   Girgert R, 1999, CANCER LETT, V137, P167, DOI 10.1016/S0304-3835(98)00355-3
   Graaf MR, 2004, J CLIN ONCOL, V22, P2388, DOI 10.1200/JCO.2004.02.027
   Grothey A, 2013, LANCET, V381, P303, DOI 10.1016/S0140-6736(12)61900-X
   Han JY, 2011, CLIN CANCER RES, V17, P1553, DOI 10.1158/1078-0432.CCR-10-2525
   Han JY, 2011, CANCER-AM CANCER SOC, V117, P2178, DOI 10.1002/cncr.25790
   Hanna EB, 2010, CLIN CARDIOL, V33, P476, DOI 10.1002/clc.20819
   Higgins MJ, 2012, BREAST CANCER RES TR, V131, P915, DOI 10.1007/s10549-011-1858-7
   Hindler K, 2006, ONCOLOGIST, V11, P306, DOI 10.1634/theoncologist.11-3-306
   Hong JY, 2014, CANCER CHEMOTH PHARM, V73, P125, DOI 10.1007/s00280-013-2328-1
   Izawa A, 2015, CIRC J, V79, P161, DOI 10.1253/circj.CJ-14-0877
   Jacobs JM, 2013, J AM MED DIR ASSOC, V14, P883, DOI 10.1016/j.jamda.2013.08.012
   Kato S, 2010, J CELL MOL MED, V14, P1180, DOI 10.1111/j.1582-4934.2009.00771.x
   Kawata S, 2001, BRIT J CANCER, V84, P886, DOI 10.1054/bjoc.2000.1716
   Khanzada UK, 2006, ONCOGENE, V25, P877, DOI 10.1038/sj.onc.1209117
   Khurana V, 2007, CHEST, V131, P1282, DOI 10.1378/chest.06-0931
   Kim ST, 2014, EUR J CANCER, V50, P2822, DOI 10.1016/j.ejca.2014.08.005
   Kim W, 2009, CANCER CHEMOTH PHARM, V64, P497, DOI 10.1007/s00280-008-0897-1
   Kim WS, 2001, INVEST NEW DRUG, V19, P81, DOI 10.1023/A:1006481423298
   Knox JJ, 2005, EUR J CANCER, V41, P523, DOI 10.1016/j.ejca.2004.12.013
   Konings IRHM, 2010, EUR J CANCER, V46, P3200, DOI 10.1016/j.ejca.2010.07.036
   Kornblau SM, 2007, BLOOD, V109, P2999, DOI 10.1182/blood-2006-08-044446
   Kozar K, 2004, INT J ONCOL, V24, P1149
   Kubatka P, 2014, CRIT REV ONCOL HEMAT, V92, P296, DOI 10.1016/j.critrevonc.2014.08.002
   Kuoppala J, 2008, EUR J CANCER, V44, P2122, DOI 10.1016/j.ejca.2008.06.025
   Larner J, 1998, AM J CLIN ONCOL-CANC, V21, P579, DOI 10.1097/00000421-199812000-00010
   Lee J, 2014, INVEST NEW DRUG, V32, P535, DOI 10.1007/s10637-014-0065-x
   Lee J, 2011, JNCI-J NATL CANCER I, V103, P674, DOI 10.1093/jnci/djr070
   Lee J, 2009, CANCER CHEMOTH PHARM, V64, P657, DOI 10.1007/s00280-008-0913-5
   Lee KJ, 2010, CLIN EXP IMMUNOL, V161, P298, DOI 10.1111/j.1365-2249.2010.04170.x
   Lersch C, 2004, HEPATO-GASTROENTEROL, V51, P1099
   Lievre A, 2008, J CLIN ONCOL, V26, P374, DOI 10.1200/JCO.2007.12.5906
   Linden KG, 2014, CANCER PREV RES, V7, P496, DOI 10.1158/1940-6207.CAPR-13-0189
   Liu YQ, 2014, CANCER CAUSE CONTROL, V25, P237, DOI 10.1007/s10552-013-0326-6
   Llovet JM, 2008, NEW ENGL J MED, V359, P378, DOI 10.1056/NEJMoa0708857
   Lopez-Aguilar E, 2008, ARCH MED RES, V39, P655, DOI 10.1016/j.arcmed.2008.05.008
   Mace AG, 2013, DIS COLON RECTUM, V56, P1217, DOI 10.1097/DCR.0b013e3182a4b236
   Mandal CC, 2011, J BIOL CHEM, V286, P11314, DOI 10.1074/jbc.M110.193714
   Manoukian GE, 2011, CLIN GENITOURIN CANC, V9, P81, DOI 10.1016/j.clgc.2011.07.001
   Martirosyan A, 2010, BMC CANCER, V10, DOI 10.1186/1471-2407-10-103
   Mausner-Fainberg K, 2008, ATHEROSCLEROSIS, V197, P829, DOI 10.1016/j.atherosclerosis.2007.07.031
   Mira E, 2013, ONCOTARGET, V4, P2288, DOI 10.18632/oncotarget.1376
   Murtola TJ, 2014, PLOS ONE, V9, DOI 10.1371/journal.pone.0110231
   Nielsen SF, 2012, NEW ENGL J MED, V367, P1792, DOI 10.1056/NEJMoa1201735
   Nordstrom T, 2015, EUR J CANCER, V51, P725, DOI 10.1016/j.ejca.2015.02.003
   Nubel T, 2004, FASEB J, V18, P140, DOI 10.1096/fj.03-0261fje
   Nubel T, 2004, CARCINOGENESIS, V25, P1335, DOI 10.1093/carcin/bgh133
   Osmak M, 2012, CANCER LETT, V324, P1, DOI 10.1016/j.canlet.2012.04.011
   Ostrau C, 2009, RADIOTHER ONCOL, V92, P492, DOI 10.1016/j.radonc.2009.06.020
   Paragh G, 2005, CANCER LETT, V222, P17, DOI 10.1016/j.canlet.2004.09.028
   Pisanti S, 2014, PHARMACOL RES, V88, P84, DOI 10.1016/j.phrs.2014.06.013
   Pradelli D, 2013, EUR J CANCER PREV, V22, P229, DOI 10.1097/CEJ.0b013e328358761a
   Prinz V, 2011, CURR OPIN NEUROL, V24, P75, DOI 10.1097/WCO.0b013e3283424c53
   Roudier E, 2006, MOL CANCER THER, V5, P2706, DOI 10.1158/1535-7163.MCT-06-0352
   Sassano A, 2008, CANCER LETT, V260, P11, DOI 10.1016/j.canlet.2007.11.036
   Sassano A, 2007, CANCER RES, V67, P4524, DOI 10.1158/0008-5472.CAN-06-3686
   Sassano A, 2009, MOL CANCER THER, V8, P615, DOI 10.1158/1535-7163.MCT-08-1196
   Schmidmaier R, 2007, EUR J HAEMATOL, V79, P240, DOI 10.1111/j.1600-0609.2007.00902.x
   Shadman M, 2015, AM J HEMATOL, V90, P483, DOI 10.1002/ajh.23981
   Shellman YG, 2005, MELANOMA RES, V15, P83, DOI 10.1097/00008390-200504000-00001
   Shepherd J, 2002, LANCET, V360, P1623, DOI 10.1016/S0140-6736(02)11600-X
   Singh PP, 2013, ANN ONCOL, V24, P1721, DOI 10.1093/annonc/mdt150
   Singh PP, 2012, DIS COLON RECTUM, V55, P205, DOI 10.1097/DCR.0b013e31823d2db6
   Singh S, 2013, CLIN GASTROENTEROL H, V11, P620, DOI 10.1016/j.cgh.2012.12.036
   Singh S, 2013, GASTROENTEROLOGY, V144, P323, DOI 10.1053/j.gastro.2012.10.005
   Solomon KR, 2008, TRENDS ENDOCRIN MET, V19, P113, DOI 10.1016/j.tem.2007.12.004
   Solomon KR, 2011, UROL CLIN N AM, V38, P243, DOI 10.1016/j.ucl.2011.04.001
   Sondergaard TE, 2009, HEMATOL ONCOL, V27, P17, DOI 10.1002/hon.869
   Stirewalt DL, 2003, LEUKEMIA RES, V27, P133, DOI 10.1016/S0145-2126(02)00085-1
   Tang TT, 2011, J LIPID RES, V52, P1023, DOI 10.1194/jlr.M010876
   Thibault A, 1996, CLIN CANCER RES, V2, P483
   Thurnher M, 2012, CLIN CANCER RES, V18, P3524, DOI 10.1158/1078-0432.CCR-12-0489
   Toth PP, 2010, DRUGS, V70, P1363, DOI 10.2165/10898610-000000000-00000
   Trottier G, 2010, CURR ONCOL, V17, pS4
   Valsecchi ME, 2015, NEW ENGL J MED, V373, P1270, DOI [10.1056/NEJMoa1504030, 10.1056/NEJMc1509660]
   van Besien H, 2013, LEUKEMIA LYMPHOMA, V54, P2601, DOI 10.3109/10428194.2013.790022
   Vinayak S, 2013, BREAST CANCER RES TR, V142, P389, DOI 10.1007/s10549-013-2739-z
   Vinogradova Y, 2011, BMC CANCER, V11, DOI 10.1186/1471-2407-11-409
   Vitols S, 1997, LIPIDS, V32, P255, DOI 10.1007/s11745-997-0032-1
   Wang CY, 2010, INT J CANCER, V126, P578, DOI 10.1002/ijc.24760
   Wang CY, 2003, J CLIN ENDOCR METAB, V88, P3021, DOI 10.1210/jc.2002-021834
   Woodard J, 2008, CLIN CANCER RES, V14, P4640, DOI 10.1158/1078-0432.CCR-07-5232
   Wu XD, 2013, EUR J CLIN PHARMACOL, V69, P1855, DOI 10.1007/s00228-013-1547-z
   Yu O, 2014, J CLIN ONCOL, V32, P5, DOI 10.1200/JCO.2013.49.4757
   Zheng X, 2010, CANCER PREV RES, V3, P114, DOI 10.1158/1940-6207.CAPR-09-0059
   Zhu Y, 2013, CELL DEATH DIS, V4, DOI 10.1038/cddis.2013.103
NR 116
TC 31
Z9 33
U1 0
U2 4
PU DISCOVERY MEDICINE
PI TIMONIUM
PA 10 GERARD AVE, STE 201, TIMONIUM, MD 21093 USA
SN 1539-6509
EI 1944-7930
J9 DISCOV MED
JI Discov. Med.
PD DEC
PY 2015
VL 20
IS 112
BP 413
EP 427
PG 15
WC Medicine, Research & Experimental
WE Science Citation Index Expanded (SCI-EXPANDED)
SC Research & Experimental Medicine
GA DM5PO
UT WOS:000376402500007
PM 26760985
DA 2023-08-27
ER

PT J
AU Bernardo, A
   Evins, AI
AF Bernardo, Antonio
   Evins, Alexander I.
TI Posterolateral Routes to the Skull Base, Craniocervical Junction, and
   Jugular Foramen- The Far Lateral Transcondylar Approach and Combined
   Transpetrosal Transcervical Approaches
SO WORLD NEUROSURGERY
LA English
DT Article
DE -Craniocervical junction; -Far lateral; -Jugular foramen;
   -Posterolateral; -Skull base; -Transcervical; -Transpetrosal; -Technique
ID POSTERIOR
AB The far lateral approach provides wide surgical access to the lower third of the clivus, pontomedullary junction, and anterolateral foramen magnum and rarely requires cra- -iovertebral fusion. The most common indications for this approach are posterior inferior cerebellar artery and vertebral arteryaneurysms, brainstem cavernous malfor-mations, and tumors anterior to the lower pons and me-dulla, including meningiomas of the anterior foramen magnum, schwannomas of the lower cranial nerves, and intramedullary tumors at the craniocervical junction. We provide a stepwise description of how we perform the far lateral approach, as well as how to combine the far lateral approach with other skull base approaches, including the subtemporal transtentorial approach, for lesions involving the upper clivus; the posterior transpetrosal approach, for lesions involving the cerebellopontine angle and/or pet-roclival region; and/or lateral cervical approaches, for le-sions involving the jugular foramen or carotid sheath regions.
C1 [Bernardo, Antonio; Evins, Alexander I.] NewYork Presbyterian Hosp, Weill Cornell Med, Dept Neurol Surg, New York, NY 10065 USA.
C3 Cornell University; Weill Cornell Medicine; NewYork-Presbyterian
   Hospital
RP Bernardo, A (通讯作者)，NewYork Presbyterian Hosp, Weill Cornell Med, Dept Neurol Surg, New York, NY 10065 USA.
EM anb2029@med.cornell.edu
RI Evins, Alexander I/K-1022-2018
OI Evins, Alexander I/0000-0002-6309-6922
CR Acioly MA, 2016, J NEUROL SURG PART B, V77, pFP
   Bernardo A, 2023, WORLD NEUROSURG, V172, P146, DOI 10.1016/j.wneu.2022.11.054
   Cohen MA, 2017, J NEUROSURG, V127, P1398, DOI 10.3171/2016.9.JNS16723
   Evins AI, 2016, 7 INT C WORLD FED SK
   Fukuda H, 2014, WORLD NEUROSURG, V82, P459
   Fukuda H, 2017, J NEUROSURG, V126, P634, DOI 10.3171/2015.11.JNS151385
NR 6
TC 2
Z9 2
U1 0
U2 0
PU ELSEVIER SCIENCE INC
PI NEW YORK
PA STE 800, 230 PARK AVE, NEW YORK, NY 10169 USA
SN 1878-8750
EI 1878-8769
J9 WORLD NEUROSURG
JI World Neurosurg.
PD APR
PY 2023
VL 172
BP 163
EP 174
DI 10.1016/j.wneu.2022.11.053
EA MAR 2023
PG 12
WC Clinical Neurology; Surgery
WE Science Citation Index Expanded (SCI-EXPANDED)
SC Neurosciences & Neurology; Surgery
GA E0CJ9
UT WOS:000972315400001
PM 37012729
DA 2023-08-27
ER

PT J
AU Goto, T
   Ohata, K
   Morino, M
   Takami, T
   Tsuyuguchi, N
   Nishio, A
   Hara, M
AF Goto, T
   Ohata, K
   Morino, M
   Takami, T
   Tsuyuguchi, N
   Nishio, A
   Hara, M
TI Falcotentorial meningioma: surgical outcome in 14 patients
SO JOURNAL OF NEUROSURGERY
LA English
DT Article
DE meningioma; falcotentorial junction; galenic system
ID PINEAL-REGION; GREAT VEIN; GALEN; OCCLUSION; JUNCTION; ANATOMY
AB Object. The authors evaluated their their surgical experience over 20 years with 14 treated falcotentorial meningiomas.
   Methods. In the past 20 years. 14 patients with falcotentorial junction meningiomas were surgically treated. There were seven men and seven women, whose ages ranged front 34 to 79 years. On the basis of neuroimaging studies, the authors analyzed the influence of the anatomical relationship of the tumor to the vein of Galen, patency of the vein of Galen, tumor size, and the signal intensities on the magnetic resonance images to determine possible difficulties that might be encountered during surgery and to prognosticate the outcome of surgery. Depending on the relationship with the vein of Galen, tumors, were labeled as either a superior or an inferior type. All tumors were resected via in occipital transtentorial approach.
   The surgical outcome in eight patients was excellent; in the remaining six patients, it was fair. Of the prognostic factors, tumor location especially seemed to the the most important (p < 0.01, Fisher exact test). The outcome associated with the inferior type of tumour was significantly less optimal probably due to the relationship to the deep veins and the brainstem. In this series, the occlusion of deep veins did not significantly influence outcome.
   Conclusions. Classification of the tumor-location by preoperative neuroimaging studies can be helpful in estimating the surgical difficulty that might be encountered in treating the falcotentorial meningioma.
C1 Osaka City Univ, Grad Sch Med, Dept Neurosurg, Osaka 558, Japan.
C3 Osaka Metropolitan University
RP Ohata, K (通讯作者)，Abeno Ku, 1-4-3 Asahimachi, Osaka 5458586, Japan.
EM kohata@med.osaka-cu.ac.jp
RI Takami, Toshihiro/AAF-7239-2019
CR ASARI S, 1995, J NEUROSURG, V82, P726, DOI 10.3171/jns.1995.82.5.0726
   DAY JD, 1997, COLOR ATLAS MICRONEU, P260
   Horrax G, 1937, ARCH NEURO PSYCHIATR, V37, P385, DOI 10.1001/archneurpsyc.1937.02260140171009
   LANG J, 1991, CLIN ANATOMY POSTERI, P65
   Matsuda Yasuhiro, 1995, Neurologia Medico-Chirurgica, V35, P594, DOI 10.2176/nmc.35.594
   MATSUNO H, 1988, NEUROSURGERY, V23, P58, DOI 10.1227/00006123-198807000-00012
   ODAKE G, 1992, NEUROSURGERY, V30, P788
   Okami N, 2001, J CLIN NEUROSCI, V8, P15, DOI 10.1054/jocn.2001.0870
   POPPEN JL, 1960, J NEUROSURG, V17, P238, DOI 10.3171/jns.1960.17.2.0238
   SAKAKI S, 1984, J NEUROSURG, V61, P1136, DOI 10.3171/jns.1984.61.6.1136
   Samii M, 1996, J NEUROSURG, V84, P375, DOI 10.3171/jns.1996.84.3.0375
   SEKHAR LN, 1992, SURG NEUROL, V37, P197, DOI 10.1016/0090-3019(92)90230-K
   SUZUKI M, 1984, NEUROSURGERY, V15, P710, DOI 10.1227/00006123-198411000-00015
   WEIR BKA, 1968, J NEUROSURG, V29, P619, DOI 10.3171/jns.1968.29.6.0619
   YASARGIL MG, 1984, MICROSURGICAL ANATOM, V1, P46
   Ziyal IM, 1998, J NEUROSURG, V88, P1050, DOI 10.3171/jns.1998.88.6.1050
NR 16
TC 23
Z9 29
U1 1
U2 1
PU AMER ASSOC NEUROLOGICAL SURGEONS
PI ROLLING MEADOWS
PA 5550 MEADOWBROOK DRIVE, ROLLING MEADOWS, IL 60008 USA
SN 0022-3085
EI 1933-0693
J9 J NEUROSURG
JI J. Neurosurg.
PD JAN
PY 2006
VL 104
IS 1
BP 47
EP 53
DI 10.3171/jns.2006.104.1.47
PG 7
WC Clinical Neurology; Surgery
WE Science Citation Index Expanded (SCI-EXPANDED)
SC Neurosciences & Neurology; Surgery
GA 001OX
UT WOS:000234547300009
PM 16509146
DA 2023-08-27
ER

PT J
AU Tilikete, C
   Desestret, V
AF Tilikete, Caroline
   Desestret, Virginie
TI Hypertrophic Olivary Degeneration and Palatal or Oculopalatal Tremor
SO FRONTIERS IN NEUROLOGY
LA English
DT Article
DE symptomatic palatal tremor; progressive ataxia and palatal tremor;
   pendular nystagmus; hypertrophic degeneration of inferior olive;
   dentato-olivary pathway; Guillain-Mollaret triangle
ID ACQUIRED PENDULAR NYSTAGMUS; PROGRESSIVE ATAXIA; MOVEMENT-DISORDERS;
   INFERIOR OLIVE; MRI FINDINGS; SPASTIC PARAPARESIS; MULTIPLE-SCLEROSIS;
   CEREBELLAR-ATAXIA; MYOCLONUS; NUCLEUS
AB Hypertrophic degeneration of the inferior olive is mainly observed in patients developing palatal tremor (PT) or oculopalatal tremor (OPT). This syndrome manifests as a synchronous tremor of the palate (PT) and/or eyes (OPT) that may also involve other muscles from the branchial arches. It is associated with hypertrophic inferior olivary degeneration that is characterized by enlarged and vacuolated neurons, increased number and size of astrocytes, severe fibrillary gliosis, and demyelination. It appears on MRI as an increased T2/FLAIR signal intensity and enlargement of the inferior olive. There are two main conditions in which hypertrophic degeneration of the inferior olive occurs. The most frequent, studied, and reported condition is the development of PT/OPT and hypertrophic degeneration of the inferior olive in the weeks or months following a structural brainstem or cerebellar lesion. This "symptomatic" condition requires a destructive lesion in the Guillain-Mollaret pathway, which spans from the contralateral dentate nucleus via the brachium conjunctivum and the ipsilateral central tegmental tract innervating the inferior olive. The most frequent etiologies of destructive lesion are stroke (hemorrhagic more often than ischemic), brain trauma, brainstem tumors, and surgical or gamma knife treatment of brainstem cavernoma. The most accepted explanation for this symptomatic PT/OPT is that denervated olivary neurons released from inhibitory inputs enlarge and develop sustained synchronized oscillations. The cerebellum then modulates/accentuates this signal resulting in abnormal motor output in the branchial arches. In a second condition, PT/OPT and progressive cerebellar ataxia occurs in patients without structural brainstem or cerebellar lesion, other than cerebellar atrophy. This syndrome of progressive ataxia and palatal tremor may be sporadic or familial. In the familial form, where hypertrophic degeneration of the inferior olive may not occur (or not reported), the main reported etiologies are Alexander disease, polymerase gamma mutation, and spinocerebellar ataxia type 20. Whether or not these are associated with specific degeneration of the dentato-olivary pathway remain to be determined. The most symptomatic consequence of OPT is eye oscillations. Therapeutic trials suggest gabapentin or memantine as valuable drugs to treat eye oscillations in OPT.
C1 [Tilikete, Caroline; Desestret, Virginie] Hosp Civils Lyon, Hop Neurol Pierre Wertheimer, Neuroophthalmol & Neurocognit, Bron, France.
   [Tilikete, Caroline; Desestret, Virginie] Lyon 1 Univ, Lyon, France.
   [Tilikete, Caroline] CNRS UMR5292, INSERM U1028, CRNL, ImpAct Team, Bron, France.
   [Desestret, Virginie] INSERM U1217, UMR CRS 5310, Inst NeuroMyogene, SynatAc Team, Lyon, France.
C3 CHU Lyon; UDICE-French Research Universities; Universite Claude Bernard
   Lyon 1; Centre National de la Recherche Scientifique (CNRS); CNRS -
   National Institute for Biology (INSB); UDICE-French Research
   Universities; Universite Claude Bernard Lyon 1; Institut National de la
   Sante et de la Recherche Medicale (Inserm); Universite Jean Monnet;
   Institut National de la Sante et de la Recherche Medicale (Inserm)
RP Tilikete, C (通讯作者)，Hosp Civils Lyon, Hop Neurol Pierre Wertheimer, Neuroophthalmol & Neurocognit, Bron, France.; Tilikete, C (通讯作者)，Lyon 1 Univ, Lyon, France.; Tilikete, C (通讯作者)，CNRS UMR5292, INSERM U1028, CRNL, ImpAct Team, Bron, France.
EM caroline.tilikete@inserm.fr
RI Desestret, Virginie/H-9056-2017; Tilikete, Caroline/H-5996-2017
OI Tilikete, Caroline/0000-0002-1452-1398
CR Alstadhaug KB, 2007, EUR J NEUROL, V14, pE6, DOI 10.1111/j.1468-1331.2007.01719.x
   ANDERSON JR, 1973, J NEUROL NEUROSUR PS, V36, P826, DOI 10.1136/jnnp.36.5.826
   AverbuchHeller L, 1997, ANN NEUROL, V41, P818, DOI 10.1002/ana.410410620
   Bandini F, 2001, J NEUROL NEUROSUR PS, V71, P107, DOI 10.1136/jnnp.71.1.107
   Bharucha KJ, 1996, MOVEMENT DISORD, V11, P324, DOI 10.1002/mds.870110318
   BIRBAMER G, 1992, AM J NEURORADIOL, V13, P1501
   Borruat FX, 2013, CURR OPIN NEUROL, V26, P67, DOI 10.1097/WCO.0b013e32835c60e6
   CHOKROVERTY S, 1969, NEUROLOGY, V19, P975, DOI 10.1212/WNL.19.10.975
   de Jong FJ, 2012, PARKINSONISM RELAT D, V18, P904, DOI 10.1016/j.parkreldis.2012.04.002
   Dereux J, 1938, REV NEUROL-FRANCE, V69, P135
   DEUSCHL G, 1994, MOVEMENT DISORD, V9, P676, DOI 10.1002/mds.870090615
   DEUSCHL G, 1990, BRAIN, V113, P1645, DOI 10.1093/brain/113.6.1645
   DEUSCHL G, 1994, BRAIN, V117, P775, DOI 10.1093/brain/117.4.775
   Deuschl G, 1996, J NEUROL NEUROSUR PS, V60, P520, DOI 10.1136/jnnp.60.5.520
   DEYEBENES JG, 1988, NEUROLOGY, V38, P569, DOI 10.1212/WNL.38.4.569
   Dubinsky R M, 1988, Adv Neurol, V49, P263
   DUBINSKY RM, 1991, NEUROLOGY, V41, P557, DOI 10.1212/WNL.41.4.557
   Eggenberger E, 2001, J NEURO-OPHTHALMOL, V21, P83, DOI 10.1097/00041327-200106000-00003
   Galvez-Ruiz A, 2011, NEURO-OPHTHALMOLOGY, V35, P276, DOI 10.3109/01658107.2011.609606
   GAUTIER JC, 1961, BRAIN, V84, P341, DOI 10.1093/brain/84.3.341
   GOTO N, 1981, ACTA NEUROPATHOL, V54, P275, DOI 10.1007/BF00697000
   Goyal M, 2000, AM J NEURORADIOL, V21, P1073
   Graff-Radford J, 2014, NEUROLOGY, V82, P49, DOI 10.1212/01.wnl.0000438230.33223.bc
   GRESTY MA, 1982, J NEUROL NEUROSUR PS, V45, P431, DOI 10.1136/jnnp.45.5.431
   Gu CN, 2015, J NEUROIMAGING, V25, P813, DOI 10.1111/jon.12267
   Guillain G, 1931, REV NEUROL-FRANCE, V56, P545
   Guillain G, 1932, REV NEUROL, V2, P677
   Hanihara T, 1998, EUR NEUROL, V39, P97, DOI 10.1159/000007915
   HIRONO N, 1990, NEURORADIOLOGY, V32, P340, DOI 10.1007/BF00593060
   Hong S, 2008, PROG BRAIN RES, V171, P219, DOI 10.1016/S0079-6123(08)00631-6
   Howard KL, 2008, MOVEMENT DISORD, V23, P118, DOI 10.1002/mds.21774
   Itoh Y, 1989, Acta Otolaryngol Suppl, V468, P205
   Jabbari B, 1987, Mov Disord, V2, P93, DOI 10.1002/mds.870020202
   JACOBS L, 1981, NEUROLOGY, V31, P748, DOI 10.1212/WNL.31.6.748
   JELLINGER K, 1973, Z NEUROL, V205, P153, DOI 10.1007/BF00316018
   Kane SA, 1989, PALATAL MYOCLONUS FU
   Kim JS, 2007, NEUROLOGY, V68, P1128, DOI 10.1212/01.wnl.0000258665.37827.f6
   KIM SJ, 1994, AM J NEURORADIOL, V15, P1715
   Kinghorn KJ, 2013, J NEUROL, V260, P3, DOI 10.1007/s00415-012-6564-9
   Kulkarni PK, 1999, MOVEMENT DISORD, V14, P689, DOI 10.1002/1531-8257(199907)14:4<689::AID-MDS1022>3.0.CO;2-8
   Kumar N, 2011, PARKINSONISM RELAT D, V17, P565, DOI 10.1016/j.parkreldis.2011.04.018
   LAPRESLE J, 1965, Revue Neurologique (Paris), V113, P439
   LAPRESLE J, 1979, J NEUROL, V220, P223, DOI 10.1007/BF00314146
   LAPRESLE J, 1970, ARCH NEUROL-CHICAGO, V22, P135, DOI 10.1001/archneur.1970.00480200041004
   LEGER JM, 1986, NEUROLOGY, V36, P1409, DOI 10.1212/WNL.36.10.1409-a
   Leigh RJ, 2015, NEUROLOGY EYE MOVEME, DOI DOI 10.1093/MED/9780199969289.001.0001
   Leshin N, 1931, ARCH NEURO PSYCHIATR, V26, P1236, DOI 10.1001/archneurpsyc.1931.02230120119008
   Li R, 2005, ANN NEUROL, V57, P310, DOI 10.1002/ana.20406
   Lopez LI, 1996, BRAIN, V119, P465, DOI 10.1093/brain/119.2.465
   Louis ED, 1996, ARCH NEUROL-CHICAGO, V53, P450, DOI 10.1001/archneur.1996.00550050080027
   Manor Y, 1997, J NEUROPHYSIOL, V77, P2736, DOI 10.1152/jn.1997.77.5.2736
   Mari Z, 2014, MOV DISORD CLIN PRAC, V1, P50, DOI 10.1002/mdc3.12014
   Marie PFC., 1913, REV NEUROL-FRANCE, V26, P48
   MATSUO F, 1979, ANN NEUROL, V5, P72, DOI 10.1002/ana.410050111
   Mongin M, 2016, TREMOR OTHER HYPERK, V6, DOI 10.7916/D86M36RK
   Moon SY, 2008, EUR J NEUROL, V15, P38, DOI [10.1111/j.1468-1331.2007.01997.x, 10.1111/j.1468-1331.2008.02269.x]
   NAGAOKA M, 1984, J NEUROL NEUROSUR PS, V47, P921, DOI 10.1136/jnnp.47.9.921
   NAKADA T, 1986, BRAIN, V109, P431, DOI 10.1093/brain/109.3.431
   Nicastro N, 2016, CEREBELLUM, V15, P829, DOI 10.1007/s12311-015-0749-6
   Nishie M, 2002, BRAIN, V125, P1348, DOI 10.1093/brain/awf126
   Ogawa K, 2014, CLIN NEUROPATHOL, V33, P68, DOI 10.5414/NP300594
   Ogawa K, 2010, NEUROPATHOLOGY, V30, P15, DOI 10.1111/j.1440-1789.2009.01033.x
   OPPENHEIM H, 1889, NEUROL ZBL, V8, P132
   Penney SE, 2006, J NEUROL, V253, P857, DOI 10.1007/s00415-006-0039-9
   PIEROT L, 1992, J COMPUT ASSIST TOMO, V16, P160
   Pretegiani E, 2015, EUR J NEUROL, V22, pE67, DOI 10.1111/ene.12661
   REPKA MX, 1994, ARCH OPHTHALMOL-CHIC, V112, P1320, DOI 10.1001/archopht.1994.01090220070025
   REVEL MP, 1991, AM J NEURORADIOL, V12, P71
   REVOL A, 1990, REV NEUROL, V146, P518
   Riley HA, 1933, ARCH NEURO PSYCHIATR, V29, P726, DOI 10.1001/archneurpsyc.1933.02240100045004
   ROBIN JJ, 1975, NEUROLOGY, V25, P771, DOI 10.1212/WNL.25.8.771
   RUIGROK TJH, 1990, EUR J MORPHOL, V28, P224
   Samuel M, 2004, BRAIN, V127, P1252, DOI 10.1093/brain/awh137
   Schwankhaus JD, 1995, NEUROLOGY, V45, P2266, DOI 10.1212/WNL.45.12.2266
   Scott BL, 1996, NEUROLOGY, V46, P68, DOI 10.1212/WNL.46.1.68
   Sebesto JR, 2016, NEUROLOGY, V86, pE252, DOI 10.1212/WNL.0000000000002763
   Seok JI, 2003, ARCH NEUROL-CHICAGO, V60, P1796, DOI 10.1001/archneur.60.12.1796
   Shaikh AG, 2017, CEREBELLUM, V16, P158, DOI 10.1007/s12311-016-0785-x
   Shaikh AG, 2015, MOV DISORD CLIN PRAC, V2, P267, DOI 10.1002/mdc3.12193
   Shaikh AG, 2011, ANN NY ACAD SCI, V1233, P320, DOI 10.1111/j.1749-6632.2011.06118.x
   Shaikh AG, 2010, BRAIN, V133, P923, DOI 10.1093/brain/awp323
   SOTELO C, 1974, J NEUROPHYSIOL, V37, P541, DOI 10.1152/jn.1974.37.3.541
   SPENCER HR, 1886, LANCET, V2, P702, DOI DOI 10.1016/S0140-6736(01)78357-2
   SPERLING MR, 1985, NEUROLOGY, V35, P1212, DOI 10.1212/WNL.35.8.1212
   Starck M, 1997, J NEUROL, V244, P9
   Starck M, 2010, J NEUROL, V257, P322, DOI 10.1007/s00415-009-5309-x
   STERN MM, 1949, J NERV MENT DIS, V109, P48, DOI 10.1097/00005053-194901000-00006
   Storey E, 2005, CEREBELLUM, V4, P55, DOI 10.1080/14734220410019048
   Storey E., 2007, SPINOCEREBELLAR ATAX, P20
   Sudhakar Padmaja, 2012, Neurol Clin Pract, V2, P255
   Suyama N, 1997, ACTA NEUROPATHOL, V94, P290, DOI 10.1007/s004010050706
   Talks SJ, 1997, EYE, V11, P19, DOI 10.1038/eye.1997.4
   Tarnutzer Alexander A, 2012, Front Neurol, V3, P79, DOI 10.3389/fneur.2012.00079
   Tchikviladze M, 2015, J NEUROL NEUROSUR PS, V86, P646, DOI 10.1136/jnnp-2013-306799
   Thurtell MJ, 2010, ANN NEUROL, V67, P676, DOI 10.1002/ana.21991
   Thyagarajan D, 2004, MOVEMENT DISORD, V19, P1244, DOI 10.1002/mds.20161
   Tilikete C, 2011, NEUROLOGY, V76, P1650, DOI 10.1212/WNL.0b013e318219fa9c
   Tilikete C, 2008, NEUROLOGY, V71, P301, DOI 10.1212/01.wnl.0000318287.29513.6d
   TRANCHANT C, 1995, MOVEMENT DISORD, V10, P418, DOI 10.1002/mds.870100403
   UCHINO A, 1993, NEURORADIOLOGY, V35, P335, DOI 10.1007/BF00588362
   VANBOGAERT L, 1928, REV NEUROL, V1, P203
   Wang D, 2009, PARKINSONISM RELAT D, V15, P71, DOI 10.1016/j.parkreldis.2008.01.020
   Yakushiji Y, 2006, NEUROLOGY, V67, P131, DOI 10.1212/01.wnl.0000223837.52895.2e
   Yanagisawa T, 1999, MOVEMENT DISORD, V14, P851, DOI 10.1002/1531-8257(199909)14:5<851::AID-MDS1022>3.0.CO;2-G
   YOKOTA T, 1991, J NEUROL, V238, P408, DOI 10.1007/BF00319861
   YOKOTA T, 1989, J NEUROL, V236, P115, DOI 10.1007/BF00314408
   Yun JH, 2013, ACTA NEUROCHIR, V155, P469, DOI 10.1007/s00701-012-1567-y
   Zadikoff C, 2006, BRAIN, V129, P832, DOI 10.1093/brain/awh684
NR 108
TC 66
Z9 69
U1 0
U2 6
PU FRONTIERS MEDIA SA
PI LAUSANNE
PA AVENUE DU TRIBUNAL FEDERAL 34, LAUSANNE, CH-1015, SWITZERLAND
SN 1664-2295
J9 FRONT NEUROL
JI Front. Neurol.
PD JUN 29
PY 2017
VL 8
AR 302
DI 10.3389/fneur.2017.00302
PG 11
WC Clinical Neurology; Neurosciences
WE Science Citation Index Expanded (SCI-EXPANDED)
SC Neurosciences & Neurology
GA EY9PS
UT WOS:000404331100001
PM 28706504
OA Green Published, gold
DA 2023-08-27
ER

PT J
AU Hes, O
   Curik, R
   Mainer, K
   Michal, M
AF Hes, O
   Curik, R
   Mainer, K
   Michal, M
TI Urothelial signet-ring cell carcinoma of the renal pelvis with
   collagenous spherulosis: A case report
SO INTERNATIONAL JOURNAL OF SURGICAL PATHOLOGY
LA English
DT Article
DE kidney; renal pelvis; signet-ring cell change; urothelial carcinoma;
   collagenous spherulosis
ID URINARY-BLADDER; ADENOCARCINOMA; KIDNEY
AB We present a unique case of urothelial carcinoma of the right renal pelvis. It occurred in a 58-year-old woman. The tumor was located in the renal pelvis with extension into the adjacent renal medulla and cortex. Two years after Surgical excision the patient is free of recurrence and metastasis. The tumor was well demarcated, without capsule, firm, solid, and whitish on the cut surface. It was 3 x 4 cm in largest diameter and without signs of necroses and hemorrhages. The tumor did not infiltrate the ureter. Histologically the predominant pattern of the tumor was adenocarcinomatous differentiation, and only very rare foci of urothelial carcinoma composed Of typical transitional cells were found. No signs of intestinal type of metaplasia and adenocarcinoma, changes similar to the cystitis cystica or cystitis glandularis, were found in the tumor or in its vicinity. Most of the tumor looked like solid nests composed of cells with intra cytoplasmic lumens. The resulting appearance was that of typical signet-ring cell change. These solid nests were usually Surrounded by columnar epithelium, which in many areas formed papillary structures. A very striking feature was formation of collagen spherules. Small collagen spherules were often surrounded by a layer of the neoplastic cells so that collagenous rosettes were formed. In some areas these collagenous spherules clustered together so that they formed areas of collagenous spherulosis. The collagen in the spherules reacted positively with collagen IV. Ultrastructurally these spherules were formed by basal membrane-like material. Intracytoplasmic lumens of the signet-ring cell change were endowed by slender microvilli at ultrastructural level.
C1 Univ Hosp Plzen, Dept Pathol, Plzen, Czech Republic.
   Reg Hosp, Dept Pathol, Ostrava, Czech Republic.
   Reg Hosp, Dept Urol, Ostrava, Czech Republic.
C3 University Hospital Plzen
RP Michal, M (通讯作者)，Med Fac Hosp, Dept Pathol, Lab Spec Diagnost, Alej Svobody 80, Plzen 32318, Czech Republic.
CR [Anonymous], 2004, ROSAI ACKERMANS SURG
   Argani P, 2001, AM J PATHOL, V158, P2089, DOI 10.1016/S0002-9440(10)64680-9
   Chan TY, 2001, AM J SURG PATHOL, V25, P892, DOI 10.1097/00000478-200107000-00007
   CLEMENT PB, 1987, AM J SURG PATHOL, V11, P411, DOI 10.1097/00000478-198706000-00001
   Eble J. N., 2004, WORLD HLTH ORG CLASS
   GRIGNON DJ, 1991, AM J CLIN PATHOL, V95, P13, DOI 10.1093/ajcp/95.1.13
   GRIGNON DJ, 1991, CANCER-AM CANCER SOC, V67, P2165, DOI 10.1002/1097-0142(19910415)67:8<2165::AID-CNCR2820670827>3.0.CO;2-M
   Li M, 2001, MODERN PATHOL, V14, P623, DOI 10.1038/modpathol.3880361
   Melamed MR, 1998, AM J SURG PATHOL, V22, P903, DOI 10.1097/00000478-199807000-00014
   MICHAL M, 1990, PATHOL RES PRACT, V186, P365, DOI 10.1016/S0344-0338(11)80295-5
   Pinto JA, 2001, PATHOL RES PRACT, V197, P827, DOI 10.1078/0344-0338-00167
   SKALOVA A, 1994, AM J DERMATOPATH, V16, P640, DOI 10.1097/00000372-199412000-00012
   SPIRES SE, 1993, ARCH PATHOL LAB MED, V117, P1156
   TORENBEEK R, 1996, HISTOPATOLOGY, V28, P3
NR 14
TC 6
Z9 7
U1 0
U2 0
PU WESTMINSTER PUBL INC
PI GLEN HEAD
PA 708 GLEN COVE AVE, GLEN HEAD, NY 11545 USA
SN 1066-8969
J9 INT J SURG PATHOL
JI Int. J. Surg. Pathol.
PD OCT
PY 2005
VL 13
IS 4
BP 375
EP 378
DI 10.1177/106689690501300415
PG 4
WC Pathology; Surgery
WE Science Citation Index Expanded (SCI-EXPANDED)
SC Pathology; Surgery
GA 981XT
UT WOS:000233122000015
PM 16273199
DA 2023-08-27
ER

PT J
AU Mandala, M
   Giannuzzi, A
   Astore, S
   Trabalzini, F
   Nuti, D
AF Mandala, Marco
   Giannuzzi, Annalisa
   Astore, Serena
   Trabalzini, Franco
   Nuti, Daniele
TI Hyperventilation-induced nystagmus in vestibular schwannoma and
   unilateral sensorineural hearing loss
SO EUROPEAN ARCHIVES OF OTO-RHINO-LARYNGOLOGY
LA English
DT Article
DE Vestibular schwannoma; Unilateral idiopathic sensorineural hearing loss;
   Hyperventilation-induced nystagmus and vestibular tests
ID DISEASE
AB We evaluated the incidence and characteristics of hyperventilation-induced nystagmus (HVN) in 49 patients with gadolinium-enhanced magnetic resonance imaging evidence of vestibular schwannoma and 53 patients with idiopathic unilateral sensorineural hearing loss and normal radiological findings. The sensitivity and specificity of the hyperventilation test were compared with other audio-vestibular diagnostic tests (bedside examination of eye movements, caloric test, auditory brainstem responses) in the two groups of patients. The hyperventilation test scored the highest diagnostic efficiency (sensitivity 65.3 %; specificity 98.1 %) of the four tests in the differential diagnosis of vestibular schwannoma and idiopathic unilateral sensorineural hearing loss. Small tumors with a normal caloric response or caloric paresis were associated with ipsilateral HVN and larger tumors and severe caloric deficits with contralateral HVN. These results confirm that the hyperventilation test is a useful diagnostic test for predicting vestibular schwannoma in patients with unilateral sensorineural hearing loss.
C1 [Mandala, Marco; Trabalzini, Franco] Univ Siena, Policlin Le Scotte, Otol & Skull Base Surg Dept, I-53100 Siena, Italy.
   [Giannuzzi, Annalisa] Grp Otol, Piacenza, Italy.
   [Astore, Serena; Nuti, Daniele] Univ Siena, Dept Otolaryngol, I-53100 Siena, Italy.
C3 University of Siena; University of Siena
RP Mandala, M (通讯作者)，Univ Siena, Policlin Le Scotte, Otol & Skull Base Surg Dept, Viale Bracci 11, I-53100 Siena, Italy.
EM marcomand@hotmail.com
RI Mandalà, Marco/CAJ-5246-2022
OI Mandala, Marco/0000-0001-6743-7491
CR Ahle G, 2008, J NEUROL, V255, P1093, DOI 10.1007/s00415-008-0842-6
   Ahmed M, 1996, LANCET, V348, P750, DOI 10.1016/S0140-6736(05)65634-6
   Bance ML, 1998, LARYNGOSCOPE, V108, P610, DOI 10.1097/00005537-199804000-00027
   Califano L, 2011, ACTA OTORHINOLARYNGO, V31, P17
   Chee NWC, 2002, J LARYNGOL OTOL, V116, P630, DOI 10.1258/00222150260171641
   Choi KD, 2007, NEUROLOGY, V69, P1050, DOI 10.1212/01.wnl.0000271378.54381.6a
   Davies R, 2004, J NEUROL NEUROSUR PS, V75, P32, DOI 10.1136/jnnp.2004.054478
   Fetter M, 2000, J NEUROL, V247, P335, DOI 10.1007/s004150050599
   Fife TD, 2000, NEUROLOGY, V55, P1431, DOI 10.1212/WNL.55.10.1431
   Luxon LM, 2004, J NEUROL NEUROSUR PS, V75, P45, DOI 10.1136/jnnp.2004.055285
   Mandala M, 2008, ARCH OTOLARYNGOL, V134, P164, DOI 10.1001/archoto.2007.35
   Minor LB, 1999, NEUROLOGY, V53, P2158, DOI 10.1212/WNL.53.9.2158
   Park HJ, 2011, AUDIOL NEURO-OTOL, V16, P248, DOI 10.1159/000320841
   Rambold H, 2005, NEUROLOGY, V64, P148, DOI 10.1212/01.WNL.0000148599.18397.D2
   Robichaud J, 2002, J OTOLARYNGOL, V31, P140, DOI 10.2310/7070.2002.10796
   Taibah A, 2011, ATLAS ACOUSTIC NEURI
NR 16
TC 9
Z9 10
U1 0
U2 1
PU SPRINGER
PI NEW YORK
PA 233 SPRING ST, NEW YORK, NY 10013 USA
SN 0937-4477
EI 1434-4726
J9 EUR ARCH OTO-RHINO-L
JI Eur. Arch. Oto-Rhino-Laryn.
PD JUL
PY 2013
VL 270
IS 7
BP 2007
EP 2011
DI 10.1007/s00405-012-2236-8
PG 5
WC Otorhinolaryngology
WE Science Citation Index Expanded (SCI-EXPANDED)
SC Otorhinolaryngology
GA 155PU
UT WOS:000319761200006
PM 23108420
DA 2023-08-27
ER

PT J
AU Wang, EM
   Pan, L
   Wang, BJ
   Zhang, N
   Zhou, LF
   Dong, YF
   Dai, JZ
   Cai, PW
   Chen, H
AF Wang, EM
   Pan, L
   Wang, BJ
   Zhang, N
   Zhou, LF
   Dong, YF
   Dai, JZ
   Cai, PW
   Chen, H
TI The long-term results of gamma knife radiosurgery for hemangioblastomas
   of the brain
SO JOURNAL OF NEUROSURGERY
LA English
DT Article
DE hemangioblastoma; gamma knife surgery; von Hippel-Lindau disease
ID CENTRAL-NERVOUS-SYSTEM; HIPPEL-LINDAU-DISEASE; EXPERIENCE; GENE
AB Object. The authors assessed the long-term result of gamma knife surgery (GKS) for hemangioblastomas of the brain (HABs) and show histopathological findings after GKS.
   Methods. Thirty-five patients, 28 men and seven women, with a mean age of 36 years underwent GKS. Eighteen patients presented with multiple tumors and 17 with a solitary tumor. Twenty-one patients had von Hippel-Lindau (VHL) disease. The mean tumor diameter was 13 mm (range 5-55 mm). The mean follow up after GKS was 66 months (range 24-114 months). The mean prescription dose was 17.2 Gy (range 12-24 Gy) at the tumor margin. For tumors close to or within the brainstem a prescription dose of 12 to 13 Gy was used.
   At the most recent follow up, 29 patients were alive, six were dead, and satisfactory tumor control had been achieved in 29. A stable or improved neurological status was obtained in 21 patients. Eight patients underwent open surgery because of tumor-associated cyst enlargement or the development of new tumors after GKS. Seven patients developed new tumors and five of them required a second GKS. The 1-year tumor control rate was 94%; 2 years, 85%; 3 years, 82%; 4 years, 79%; and 5 years, 71%. Histopathology showed that no tumor cells were found and there was degeneration and necrosis in a tumor nodule 48 months after GKS with a prescription dose of 18 Gy.
   Conclusions. Gamma knife surgery was a useful choice for small- or medium-sized, solid HAB in the long term, especially when the tumor margin dose was 18 Gy. Although GKS can treat multiple tumors in a single session, for HABs associated with VHL disease, GKS faces the dual problems of tumor recurrence or development of a new tumor.
C1 Fudan Univ, Huashan Hosp, Dept Neurosurg, Shanghai 200233, Peoples R China.
   Fudan Univ, Huashan Hosp, Dept Radiol, Shanghai 200233, Peoples R China.
   Fudan Univ, Shanghai Gamma Knife Hosp, Shanghai Neurosurg Ctr, Shanghai 200233, Peoples R China.
   Fudan Univ, Hua Shan Hosp, Dept Neuropathol, Shanghai 200233, Peoples R China.
C3 Fudan University; Fudan University; Fudan University; Fudan University
RP Wang, EM (通讯作者)，Fudan Univ, Huashan Hosp, Dept Neurosurg, 518 Wu Zhong Dong Rd, Shanghai 200233, Peoples R China.
EM enmwang@sh163.net
CR CHANDLER HC, 1994, NEUROSURGERY, V34, P353, DOI 10.1227/00006123-199402000-00021
   Chang SD, 1998, NEUROSURGERY, V43, P28, DOI 10.1097/00006123-199807000-00018
   CHOYKE PL, 1995, RADIOLOGY, V194, P629, DOI 10.1148/radiology.194.3.7862955
   Conway JE, 2001, NEUROSURGERY, V48, P55, DOI 10.1097/00006123-200101000-00009
   FILLINGKATZ MR, 1991, NEUROLOGY, V41, P41, DOI 10.1212/WNL.41.1.41
   Glasker S, 1999, J NEUROL NEUROSUR PS, V67, P758, DOI 10.1136/jnnp.67.6.758
   Jawahar A, 2000, ACTA NEUROCHIR, V142, P641, DOI 10.1007/s007010070107
   LATIF F, 1993, SCIENCE, V260, P1317, DOI 10.1126/science.8493574
   MELMON KL, 1964, AM J MED, V36, P595, DOI 10.1016/0002-9343(64)90107-X
   Niemela M, 1996, J NEUROSURG, V85, P591, DOI 10.3171/jns.1996.85.4.0591
   PAGE KA, 1993, SURG NEUROL, V40, P424, DOI 10.1016/0090-3019(93)90225-P
   Pan L, 1998, STEREOT FUNCT NEUROS, V70, P179, DOI 10.1159/000056420
   Patrice SJ, 1996, INT J RADIAT ONCOL, V35, P493
   Sora S, 2001, ACTA NEUROCHIR, V143, P893, DOI 10.1007/s007010170019
   Wanebo JE, 2003, J NEUROSURG, V98, P82, DOI 10.3171/jns.2003.98.1.0082
   Weil RJ, 2003, J NEUROSURG, V98, P95, DOI 10.3171/jns.2003.98.1.0095
NR 16
TC 49
Z9 52
U1 0
U2 1
PU AMER ASSOC NEUROLOGICAL SURGEONS
PI CHARLOTTESVILLE
PA UNIV VIRGINIA, 1224 WEST MAIN ST, STE 450, CHARLOTTESVILLE, VA 22903 USA
SN 0022-3085
J9 J NEUROSURG
JI J. Neurosurg.
PD JAN
PY 2005
VL 102
SU S
BP 225
EP 229
DI 10.3171/jns.2005.102.s_supplement.0225
PG 5
WC Clinical Neurology; Surgery
WE Science Citation Index Expanded (SCI-EXPANDED)
SC Neurosciences & Neurology; Surgery
GA 888PG
UT WOS:000226386100046
PM 15662815
DA 2023-08-27
ER

PT J
AU Wixey, JA
   Reinebrant, HE
   Buller, KM
AF Wixey, Julie A.
   Reinebrant, Hanna E.
   Buller, Kathryn M.
TI Post-insult Ibuprofen Treatment Attenuates Damage to the Serotonergic
   System After Hypoxia-Ischemia in the Immature Rat Brain
SO JOURNAL OF NEUROPATHOLOGY AND EXPERIMENTAL NEUROLOGY
LA English
DT Article
DE Brainstem; Cyclooxygenase enzymes; Hypoxia-ischemia; Ibuprofen; Preterm
   neonate; Raphe; Serotonin
ID PATENT DUCTUS-ARTERIOSUS; FOCAL CEREBRAL-ISCHEMIA;
   RANDOMIZED-CONTROLLED-TRIAL; BIRTH-WEIGHT INFANTS; WHITE-MATTER DAMAGE;
   PRETERM INFANTS; NEURONAL OVEREXPRESSION; ALZHEIMERS-DISEASE; ARTERY
   OCCLUSION; RAPHE NUCLEI
AB There is currently no therapeutic intervention to stem neonatal brain injury after exposure to hypoxia-ischemia (HI). Potential neuroprotective treatments that can be delivered postinsult that target neuroinflammation and are safe to use in neonates are attractive. One candidate is ibuprofen. Ibuprofen is a nonsteroidal anti-inflammatory drug that inhibits cyclooxygenase enzymes and is used in neonates to treat patent ductus arteriosus. We investigated whether ibuprofen can inhibit neuroinflammation and attenuate neuronal damage manifested in a rodent model of preterm HI. Postnatal day 3 (P3) rat pups were subjected to HI (right carotid artery ligation, 30 minutes 6% O-2). Ibuprofen was then administered daily for 1 week (100 mg/kg P3 2 hours after HI, 50 mg/kg P4-P9; subcutaneously). Ibuprofen treatment prevented the P3 HI-induced reductions in brain serotonin levels, serotonin transporter expression, and numbers of serotonergic neurons in the dorsal raphe nuclei on P10. Ibuprofen also significantly attenuated P3 HI-induced increases in brain cyclooxygenase 2 protein expression, interleukin-1 beta, and tumor necrosis factor levels, as well as the increase in numbers of activated microglia. Thus, ibuprofen administered after an HI insult may be an effective pharmacologic intervention to reduce HI-induced neuronal brain injury in the preterm neonate by limiting the effects of neuroinflammatory mediators.
C1 [Wixey, Julie A.; Reinebrant, Hanna E.; Buller, Kathryn M.] Univ Queensland, Clin Res Ctr, Herston, Qld 4029, Australia.
C3 University of Queensland
RP Buller, KM (通讯作者)，Univ Queensland, Clin Res Ctr, Level 4, Herston, Qld 4029, Australia.
EM k.buller@uq.edu.au
RI Wixey, Julie/C-7684-2011; Reinebrant, Hanna/D-7879-2011; Buller, Kathryn
   M/F-1227-2010
OI Wixey, Julie/0000-0002-9716-8170; Reinebrant, Hanna/0000-0003-4061-4923;
   
FU National Health and Medical Research Council of Australia; Lions Medical
   Research Foundation Fellowship; Australian Postgraduate Award;
   University of Queensland International Research Tuition Award;
   University of Queensland Research Scholarship
FX This work was funded by the National Health and Medical Research Council
   of Australia and a Lions Medical Research Foundation Fellowship to
   Kathryn M. Buller. Julie A. Wixey is supported by an Australian
   Postgraduate Award. Hanna E. Reinebrant is supported by a University of
   Queensland International Research Tuition Award and a University of
   Queensland Research Scholarship.
CR Ahmad M, 2009, BRAIN RES, V1279, P168, DOI 10.1016/j.brainres.2009.05.020
   Aly H, 2009, J PERINATOL, V29, P438, DOI 10.1038/jp.2009.1
   Ambat MTC, 2008, J PERINATOL, V28, P287, DOI 10.1038/sj.jp.7211925
   Antezana DF, 2003, J NEUROSURG, V98, P860, DOI 10.3171/jns.2003.98.4.0860
   Bauer MKA, 1997, EUR J BIOCHEM, V243, P726, DOI 10.1111/j.1432-1033.1997.00726.x
   Biran V, 2006, EXP NEUROL, V199, P103, DOI 10.1016/j.expneurol.2006.01.037
   Bona E, 1999, PEDIATR RES, V45, P500, DOI 10.1203/00006450-199904010-00008
   Buller KM, 2008, PEDIATR RES, V63, P364, DOI 10.1203/PDR.0b013e3181659774
   Buller KM, 2012, NEUROL RES INT, V2012, DOI 10.1155/2012/650382
   Buller KM, 2009, J NEUROSCI RES, V87, P599, DOI 10.1002/jnr.21890
   Candelario-Jalil E, 2004, BRAIN RES, V1007, P98, DOI 10.1016/j.brainres.2004.01.078
   Carty ML, 2011, BRAIN RES, V1402, P9, DOI 10.1016/j.brainres.2011.06.001
   Chavez-Valdez R, 2012, NEUROL RES INT, V2012, DOI 10.1155/2012/257563
   Choi SH, 2009, TRENDS PHARMACOL SCI, V30, P174, DOI 10.1016/j.tips.2009.01.002
   COLE DJ, 1993, J PHARMACOL EXP THER, V266, P1713
   CollacoMoraes Y, 1996, J CEREBR BLOOD F MET, V16, P1366, DOI 10.1097/00004647-199611000-00035
   Combs CK, 2000, J NEUROSCI, V20, P558, DOI 10.1523/JNEUROSCI.20-02-00558.2000
   Desfrere L, 2005, J CLIN PHARM THER, V30, P121, DOI 10.1111/j.1365-2710.2005.00630.x
   Domoki F, 2001, NEUROREPORT, V12, P4065, DOI 10.1097/00001756-200112210-00041
   Dore S, 2003, ANN NEUROL, V54, P155, DOI 10.1002/ana.10612
   Duncan JR, 2010, JAMA-J AM MED ASSOC, V303, P430, DOI 10.1001/jama.2010.45
   Fathali N, 2010, CRIT CARE MED, V38, P572, DOI 10.1097/CCM.0b013e3181cb1158
   Gartside SE, 2003, EUR J NEUROSCI, V17, P2401, DOI 10.1046/j.1460-9568.2003.02668.x
   Gournay V, 2002, LANCET, V359, P1486, DOI 10.1016/S0140-6736(02)08424-6
   Hack M, 2004, PEDIATRICS, V114, P932, DOI 10.1542/peds.2003-1017-L
   Hayashi M, 2000, NEUROPATHOLOGY, V20, P297, DOI 10.1046/j.1440-1789.2000.00353.x
   Hornung JP, 2003, J CHEM NEUROANAT, V26, P331, DOI 10.1016/j.jchemneu.2003.10.002
   Iwata Y, 2010, J THORAC CARDIOV SUR, V139, P489, DOI 10.1016/j.jtcvs.2009.05.049
   Jacobs SE, 2011, ARCH PEDIAT ADOL MED, V165, P692, DOI 10.1001/archpediatrics.2011.43
   Kokki H, 2007, PEDIATRICS, V120, pE1002, DOI 10.1542/peds.2007-0064
   Kremlev SG, 2007, J NEUROSCI RES, V85, P2450, DOI 10.1002/jnr.21380
   Kreutzberg GW, 1996, TRENDS NEUROSCI, V19, P312, DOI 10.1016/0166-2236(96)10049-7
   Ladecola C, 2001, P NATL ACAD SCI USA, V98, P1294, DOI 10.1073/pnas.98.3.1294
   LAEMMLI UK, 1970, NATURE, V227, P680, DOI 10.1038/227680a0
   Laurence DR, 1987, CLIN PHARM
   Leviton A, 2007, TRENDS NEUROSCI, V30, P473, DOI 10.1016/j.tins.2007.05.009
   Li RC, 2003, AM J RESP CRIT CARE, V168, P469, DOI 10.1164/rccm.200211-1264OC
   Lim GP, 2000, J NEUROSCI, V20, P5709, DOI 10.1523/JNEUROSCI.20-15-05709.2000
   Lipsanen A, 2011, PHARMACOL BIOCHEM BE, V99, P468, DOI 10.1016/j.pbb.2011.04.019
   Logitharajah P, 2009, PEDIATR RES, V66, P222, DOI 10.1203/PDR.0b013e3181a9ef34
   MCRAE A, 1995, DEV BRAIN RES, V84, P245, DOI 10.1016/0165-3806(94)00177-2
   Nemeroff CB, 2009, CLIN CHEM, V55, P1578, DOI 10.1373/clinchem.2009.123752
   Nogawa S, 1997, J NEUROSCI, V17, P2746
   O'Brien F, 2004, ARCH DIS CHILD, V89, P207, DOI 10.1136/adc.2002.006676
   Pardo CA, 2007, BRAIN PATHOL, V17, P434, DOI 10.1111/j.1750-3639.2007.00102.x
   Parepally JMR, 2006, PHARM RES-DORDR, V23, P873, DOI 10.1007/s11095-006-9905-5
   Park EM, 2005, NEUROSCIENCE, V132, P625, DOI 10.1016/j.neuroscience.2005.01.021
   Pascual M, 2007, EUR J NEUROSCI, V25, P541, DOI 10.1111/j.1460-9568.2006.05298.x
   Paxinos G., 1998, RAT BRAIN STEREOTAXI, V4th
   Peng JHF, 2005, DEV BRAIN RES, V156, P87, DOI 10.1016/j.devbrainres.2005.02.002
   Peterson BS, 2003, PEDIATRICS, V111, P939, DOI 10.1542/peds.111.5.939
   Pierson CR, 2007, ACTA NEUROPATHOL, V114, P619, DOI 10.1007/s00401-007-0295-5
   Reinebrant HE, 2012, EUR J NEUROSCI, V36, P3483, DOI 10.1111/j.1460-9568.2012.08276.x
   Reinebrant HE, 2010, BRAIN RES, V1322, P124, DOI 10.1016/j.brainres.2010.01.065
   Sasaki T, 2004, J CEREBR BLOOD F MET, V24, P107, DOI 10.1097/01.WCB.0000100065.36077.4A
   Shen HX, 2010, NEUROBIOL DIS, V37, P711, DOI 10.1016/j.nbd.2009.12.010
   Smith DW, 1995, J NEUROSCI, V15, P7979
   Taskin E, 2009, BRAIN RES, V1289, P118, DOI 10.1016/j.brainres.2009.07.010
   Tatli MM, 2004, ACTA PAEDIATR, V93, P999, DOI 10.1111/j.1651-2227.2004.tb02702.x
   Tomimatsu T, 2002, BRAIN RES, V926, P108, DOI 10.1016/S0006-8993(01)03311-X
   Tomimoto H, 2000, ACTA NEUROPATHOL, V99, P26, DOI 10.1007/PL00007402
   Toti P., 2001, Journal of Submicroscopic Cytology and Pathology, V33, P245
   Tutak E, 2005, NEUROCHEM RES, V30, P937, DOI 10.1007/s11064-005-5978-5
   VANNUCCI RC, 1988, STROKE, V19, P245, DOI 10.1161/01.STR.19.2.245
   Varvarigou A, 1996, JAMA-J AM MED ASSOC, V275, P539, DOI 10.1001/jama.275.7.539
   Volpe JJ, 2009, LANCET NEUROL, V8, P110, DOI 10.1016/S1474-4422(08)70294-1
   Wang XY, 2004, SYNAPSE, V53, P240, DOI 10.1002/syn.20058
   Wixey JA, 2011, NEUROSCIENCE, V182, P184, DOI 10.1016/j.neuroscience.2011.03.033
   Wixey JA, 2012, NEUROSCI RES, V73, P252, DOI 10.1016/j.neures.2012.04.002
   Wixey JA, 2011, J NEUROPATH EXP NEUR, V70, P23, DOI 10.1097/NEN.0b013e3182020b7b
   Wixey JA, 2009, J NEUROIMMUNOL, V212, P35, DOI 10.1016/j.jneuroim.2009.04.016
   Xiang Z, 2007, CURR NEUROVASC RES, V4, P274, DOI 10.2174/156720207782446342
   Yin W, 2007, STROKE, V38, P1017, DOI 10.1161/01.STR.0000258102.18836.ca
NR 73
TC 15
Z9 17
U1 1
U2 9
PU OXFORD UNIV PRESS INC
PI CARY
PA JOURNALS DEPT, 2001 EVANS RD, CARY, NC 27513 USA
SN 0022-3069
EI 1554-6578
J9 J NEUROPATH EXP NEUR
JI J. Neuropathol. Exp. Neurol.
PD DEC
PY 2012
VL 71
IS 12
BP 1137
EP 1148
DI 10.1097/NEN.0b013e318277d4c7
PG 12
WC Clinical Neurology; Neurosciences; Pathology
WE Science Citation Index Expanded (SCI-EXPANDED)
SC Neurosciences & Neurology; Pathology
GA 047OS
UT WOS:000311850900009
PM 23147509
OA Bronze
DA 2023-08-27
ER

PT J
AU Kozak, MM
   Crompton, D
   Gross, BA
   Harshman, L
   Dickens, D
   Snyder, J
   Shepard, A
   St-Aubin, J
   Dunkerley, D
   Hyer, D
   Buatti, JM
AF Kozak, Margaret M.
   Crompton, David
   Gross, Brandie A.
   Harshman, Lyndsay
   Dickens, David
   Snyder, Jeffrey
   Shepard, Andrew
   St-Aubin, Joel
   Dunkerley, David
   Hyer, Daniel
   Buatti, John M.
TI Initial clinical applications treating pediatric and adolescent patients
   using MR-guided radiotherapy
SO FRONTIERS IN ONCOLOGY
LA English
DT Article
DE MR guidance; pediatric; adolescent; cancer; radiotherapy
ID ADAPTIVE RADIOTHERAPY; RADIATION-THERAPY
AB PurposeTo demonstrate the clinical applications and feasibility of online adaptive magnetic resonance image guided radiotherapy (MRgRT) in the pediatric, adolescent and young adult (AYA) population. MethodsThis is a retrospective case series of patients enrolled onto a prospective study. All pediatric (age < 18) and AYA patients (age< 30), treated on the Elekta Unity MR linear accelerator (MRL) from 2019 to 2021 were enrolled onto a prospective registry. Rationale for MRgRT included improved visualization of and alignment to the primary tumor, re-irradiation in a critical area, ability to use smaller margins, and need for daily adaptive replanning to minimize dose to adjacent critical structures. Step-and-shoot intensity-modulated radiation treatment (IMRT) plans were generated for all Unity patients with a dose grid of 3 mm and a statistical uncertainty of < 1% per plan. ResultsA total of 15 pediatric and AYA patients have been treated with median age of 13 years (range: 6 mos - 27 yrs). Seven patients were <10 yo. The clinical applications of MRgRT included Wilms tumor with unresectable IVC thrombus (n=1), Ewing sarcoma (primary and metastatic, n=3), recurrent diffuse intrinsic pontine glioma (DIPG, n=2), nasopharyngeal carcinoma (n=1), clival chordoma (n=1), primitive neuroectodermal tumor of the pancreas (n=1), recurrent gluteo-sacral germ cell tumor (n=1), C-spine ependymoma (n=1), and posterior fossa ependymoma (n=1). Two children required general anesthesia. One AYA patient could not complete the MRgRT course due to tumor-related pain exacerbated by longer treatment times. Two AYA patients experienced anxiety related to treatment on the MRL, one of which required daily Ativan. No patient experienced treatment interruptions or unexpected toxicity. ConclusionMRgRT was well-tolerated by pediatric and AYA patients. There was no increased use of anesthesia outside of our usual practice. Dosimetric advantages were seen for patients with tumors in critical locations such as adjacent to or involving optic structures, stomach, kidney, bowel, and heart.
C1 [Kozak, Margaret M.; Crompton, David; Gross, Brandie A.; Snyder, Jeffrey; Shepard, Andrew; St-Aubin, Joel; Dunkerley, David; Hyer, Daniel; Buatti, John M.] Univ Iowa Hosp & Clin, Dept Radiat Oncol, Iowa, IA 52242 USA.
   [Harshman, Lyndsay] Univ Iowa Hosp & Clin, Dept Pediat, Iowa, IA USA.
   [Dickens, David] Univ Iowa Hosp & Clin, Dept Hematol Oncol, Iowa, IA USA.
C3 University of Iowa; University of Iowa; University of Iowa
RP Kozak, MM (通讯作者)，Univ Iowa Hosp & Clin, Dept Radiat Oncol, Iowa, IA 52242 USA.
EM margaret-kozak@uiowa.edu
OI Hyer, Daniel/0000-0002-7638-9599; Buatti, John/0000-0001-8499-3721;
   Kozak, Margaret/0000-0001-9111-1942; St-Aubin, Joel/0000-0001-9356-8567
CR Acharya S, 2016, INT J RADIAT ONCOL, V94, P394, DOI 10.1016/j.ijrobp.2015.10.015
   American Cancer Society, 2015, J CONS HLTH INTERNET
   Cao Y, 2017, NEURO-ONCOLOGY, V19, P16, DOI 10.1093/neuonc/nox006
   Dunlop A, 2020, CLIN TRANSL RAD ONCO, V23, P35, DOI 10.1016/j.ctro.2020.04.011
   Graves SA, 2019, J APPL CLIN MED PHYS, V20, P54, DOI 10.1002/acm2.12760
   Greenberger BA, 2020, SEMIN ONCOL, V47, P8, DOI 10.1053/j.seminoncol.2020.02.002
   Henke LE, 2019, ADV RADIAT ONCOL, V4, P233, DOI 10.1016/j.adro.2019.01.008
   Miller KD, 2020, CA-CANCER J CLIN, V70, P443, DOI 10.3322/caac.21637
   Pathmanathan AU, 2018, INT J RADIAT ONCOL, V100, P361, DOI 10.1016/j.ijrobp.2017.10.020
   Raaymakers BW, 2009, PHYS MED BIOL, V54, pN229, DOI 10.1088/0031-9155/54/12/N01
   Rudra S, 2019, CANCER MED-US, V8, P2123, DOI 10.1002/cam4.2100
   Snyder JE, 2020, J APPL CLIN MED PHYS, V21, P160, DOI 10.1002/acm2.12902
   U.S. National Library of Medicine, LESS INT THER CHILDR
   White IM, 2019, BRIT J RADIOL, V92, DOI 10.1259/bjr.20180670
   Witt JS, 2020, LANCET ONCOL, V21, pE74, DOI 10.1016/S1470-2045(20)30034-6
NR 15
TC 0
Z9 0
U1 0
U2 0
PU FRONTIERS MEDIA SA
PI LAUSANNE
PA AVENUE DU TRIBUNAL FEDERAL 34, LAUSANNE, CH-1015, SWITZERLAND
SN 2234-943X
J9 FRONT ONCOL
JI Front. Oncol.
PD NOV 7
PY 2022
VL 12
AR 962926
DI 10.3389/fonc.2022.962926
PG 10
WC Oncology
WE Science Citation Index Expanded (SCI-EXPANDED)
SC Oncology
GA 6L9ZN
UT WOS:000888537600001
PM 36419881
OA Green Published, gold
DA 2023-08-27
ER

PT J
AU Bush, ML
   Pritchett, C
   Packer, M
   Ray-Chaudhury, A
   Jacob, A
AF Bush, Matthew L.
   Pritchett, Cedric
   Packer, Mark
   Ray-Chaudhury, Abhik
   Jacob, Abraham
TI Hemangioblastoma of the Cerebellopontine Angle
SO ARCHIVES OF OTOLARYNGOLOGY-HEAD & NECK SURGERY
LA English
DT Article
ID HIPPEL-LINDAU-DISEASE; SOLID HEMANGIOBLASTOMAS; NATURAL-HISTORY;
   RADIOSURGERY
AB Tumors of the cerebellopontine angle (CPA) constitute 6% to 10% of all intracranial neoplasms. Most are vestibular schwannomas (VSs) and meningiomas, but as many as 1 in 5 CPA lesions are of other etiologies.(1,2) Hemangioblastomas (HMBs), which are highly vascular tumors of the central nervous system, represent up to 12% of infratentorial, intracranial tumors in adults and typically arise in the cerebellum, spinal cord, and brainstem.(3) One in 4 HMBs is associated with von Hippel Lindau (VHL) disease.(4) A cerebellar HMB is found in 44% to 72% of patients with VHL disease; however, involvement of the CPA is uncommon. When present within the CPA, HMBs may mimic VSs because the 2 entities have similar magnetic resonance imaging (MRI) characteristics. Cystic changes are seen in 70% to 75% of all HMBs.(6,7) We report our experience with a large CPA HMB, which was initially thought to be an atypical cystic VS. Clinical and histologic findings of HMBs are discussed along with the potential for hearing preservation surgery when these lesions occur in the CPA.
C1 [Bush, Matthew L.; Jacob, Abraham] Ohio State Univ, Dept Otolaryngol Head & Neck Surg, Columbus, OH 43210 USA.
   [Ray-Chaudhury, Abhik] Ohio State Univ, Dept Pathol, Columbus, OH 43210 USA.
   [Pritchett, Cedric] Ohio State Univ, Coll Med, Columbus, OH 43210 USA.
   [Packer, Mark] Wilford Hall USAF Med Ctr, Dept Otolaryngol, San Antonio, TX USA.
C3 University System of Ohio; Ohio State University; University System of
   Ohio; Ohio State University; University System of Ohio; Ohio State
   University; United States Department of Defense; United States Air Force
RP Bush, ML (通讯作者)，Ohio State Univ, Dept Otolaryngol Head & Neck Surg, 456 W 10th Ave, Columbus, OH 43210 USA.
EM matthew.bush@osumc.edu
RI Bush, Matthew/AAY-7087-2021
OI Bush, Matthew/0000-0003-1460-5038; Pritchett, Cedric/0000-0001-7355-8302
CR Ammerman JM, 2006, J NEUROSURG, V105, P248, DOI 10.3171/jns.2006.105.2.248
   Bonneville F, 2007, EUR RADIOL, V17, P2472, DOI 10.1007/s00330-007-0679-x
   BRACKMANN DE, 1980, OTOLARYNG HEAD NECK, V88, P555, DOI 10.1177/019459988008800508
   DELAMONTE SM, 1989, NEUROSURGERY, V25, P695, DOI 10.1227/00006123-198911000-00002
   Dow GR, 2002, BRIT J NEUROSURG, V16, P168, DOI 10.1080/02688690220131804
   Dwarakanath S, 2006, NEUROL INDIA, V54, P276
   Kamitani H, 2004, SURG NEUROL, V62, P238, DOI 10.1016/j.surneu.2003.09.030
   Kano H, 2008, NEUROSURGERY, V63, P443, DOI 10.1227/01.NEU.0000313120.81565.D7
   MAHER ER, 1992, J MED GENET, V29, P902, DOI 10.1136/jmg.29.12.902
   Moffat D A, 1995, Clin Oncol (R Coll Radiol), V7, P28, DOI 10.1016/S0936-6555(05)80632-6
   Okamoto K, 2006, AM J NEURORADIOL, V27, P1307
   Rachinger J, 2009, NEUROSURG REV, V32, P37, DOI 10.1007/s10143-008-0166-0
   Resto VA, 2000, ARCH OTOLARYNGOL, V126, P85, DOI 10.1001/archotol.126.1.85
   Vates GE, 2004, YOUMANS NEUROLOGICAL, P1053
   Wanebo JE, 2003, J NEUROSURG, V98, P82, DOI 10.3171/jns.2003.98.1.0082
NR 15
TC 14
Z9 16
U1 2
U2 10
PU AMER MEDICAL ASSOC
PI CHICAGO
PA 515 N STATE ST, CHICAGO, IL 60610-0946 USA
SN 0886-4470
J9 ARCH OTOLARYNGOL
JI Arch. Otolaryngol. Head Neck Surg.
PD JUL
PY 2010
VL 136
IS 7
BP 734
EP 738
DI 10.1001/archoto.2010.98
PG 5
WC Otorhinolaryngology; Surgery
WE Science Citation Index Expanded (SCI-EXPANDED)
SC Otorhinolaryngology; Surgery
GA 625WA
UT WOS:000279926300017
PM 20644074
DA 2023-08-27
ER

PT J
AU Ottaviani, F
   Neglia, CB
   Ventrella, L
   Giugni, E
   Motti, E
AF Ottaviani, F
   Neglia, CB
   Ventrella, L
   Giugni, E
   Motti, E
TI Hearing loss and changes in transient evoked otoacoustic emissions after
   gamma knife radiosurgery for acoustic neurinomas
SO ARCHIVES OF OTOLARYNGOLOGY-HEAD & NECK SURGERY
LA English
DT Article
ID STEREOTACTIC RADIOSURGERY; NEUROMA RADIOSURGERY; SCHWANNOMAS;
   EXPERIENCE; SURGERY; TUMORS
AB Objective: To evaluate the neuro-otological effects of gamma knife radiosurgery in patients with acoustic neurinoma.
   Design: Prospective study. Setting: University hospital in Milan, Italy.
   Patients: Thirty consecutive patients with acoustic neurinoma who underwent gamma knife radiosurgery.
   Intervention: Gamma knife radiosurgery.
   Main Outcome Measures: Results of neurootological tests, including pure-tone audiometry, auditory brainstem responses, and transient evoked otoacoustic emissions, during a 2-year follow-up.
   Results: Three patients showed slight tumor growth, 1 complained of a transient facial disturbance, and 5 complained of mild trigeminal disturbances. Seven of the 26 patients with a measurable threshold before radiosurgery Conclusions: Although most patients had only a slight fluctuation of their hearing threshold after gamma knife radiosurgery, several experienced a remarkable hearing worsening. Hearing impairment was found to be mainly due to cochlear irradiation and maximal cochlear dose, which was correlated to hearing loss. experienced a 2-year decrease of more than 20 dB in at least 1 hearing level, and 2 of these became deaf in the affected ear. The analysis of auditory brainstem responses showed no significant increase in mean wave V latency after radiosurgery, but intensity of transient evoked otoacoustic emissions worsened in 9 of the 12 patients who had them before treatment. A statistically significant correlation was found between. the 2-year decrease in low-tone average, pure-tone average, and high-tone average hearing levels and the 2-year decrease in transient evoked oacoustic emissions (P<.001, P=.008, and P<001, respectively), and between the 2-year decrease in high-tone average hearing and the maximal cochlear dose (P=.03).
   Conclusions: Although most patients had only a slight fluctuation of their hearing threshold after gamma knife radiosurgery, several experienced a remarkable hearing worsening. Hearing impairment was found to be mainly due to cochlear irradiation and maximal cochlear dose, which was correlated to hearing loss.
C1 Univ Milan, Dept Otolaryngol, I-20122 Milan, Italy.
   Univ Milan, Dept Neurosurg, I-20122 Milan, Italy.
C3 4EU+; University of Milan; 4EU+; University of Milan
RP Neglia, CB (通讯作者)，Via Tevere 7, I-20020 Lainate, MI, Italy.
OI Ottaviani, Francesco/0000-0002-7862-5663
CR Andrews DW, 2001, INT J RADIAT ONCOL, V50, P1265, DOI 10.1016/S0360-3016(01)01559-0
   Bertalanffy A, 2001, ACTA NEUROCHIR, V143, P689, DOI 10.1007/s007010170047
   BONFILS P, 1988, AM J OTOL, V9, P412
   Brophy BP, 2000, STEREOT FUNCT NEUROS, V74, P121, DOI 10.1159/000056472
   CANE MA, 1994, AM J OTOL, V15, P207
   Ferber-Viart C, 1998, LARYNGOSCOPE, V108, P605, DOI 10.1097/00005537-199804000-00026
   Flickinger JC, 1996, RADIOTHER ONCOL, V41, P215, DOI 10.1016/S0167-8140(96)01831-2
   Flickinger JC, 2001, J NEUROSURG, V94, P1, DOI 10.3171/jns.2001.94.1.0001
   Hirato M, 1996, STEREOT FUNCT NEUROS, V66, P134, DOI 10.1159/000099803
   HOUSE JW, 1985, OTOLARYNG HEAD NECK, V93, P146, DOI 10.1177/019459988509300202
   Ito K, 1996, ARCH OTOLARYNGOL, V122, P1229
   Ito K, 1997, INT J RADIAT ONCOL, V39, P983, DOI 10.1016/S0360-3016(97)00507-5
   Kondziolka D, 1998, NEW ENGL J MED, V339, P1426, DOI 10.1056/NEJM199811123392003
   Kondziolka Douglas, 2002, Curr Treat Options Neurol, V4, P157, DOI 10.1007/s11940-002-0024-2
   LEKSELL L, 1971, ACTA CHIR SCAND, V137, P763
   LINSKEY ME, 1990, NEUROSURGERY, V26, P736, DOI 10.1227/00006123-199005000-00002
   NOREN G, 1983, NEUROSURGERY, V13, P12, DOI 10.1227/00006123-198307000-00003
   OGUNRINDE OK, 1994, J NEUROSURG, V80, P1011, DOI 10.3171/jns.1994.80.6.1011
   POLLOCK BE, 1995, NEUROSURGERY, V36, P215, DOI 10.1227/00006123-199501000-00036
   Prasad D, 2000, J NEUROSURG, V92, P745, DOI 10.3171/jns.2000.92.5.0745
   Probst R, 1990, Adv Otorhinolaryngol, V44, P1
   Spiegelmann R, 1999, ISRAEL MED ASSOC J, V1, P8
   Thompson LA, 1998, J EXP CHILD PSYCHOL, V70, P1, DOI 10.1006/jecp.1998.2445
NR 23
TC 16
Z9 16
U1 0
U2 0
PU AMER MEDICAL ASSOC
PI CHICAGO
PA 515 N STATE ST, CHICAGO, IL 60610 USA
SN 0886-4470
J9 ARCH OTOLARYNGOL
JI Arch. Otolaryngol. Head Neck Surg.
PD NOV
PY 2002
VL 128
IS 11
BP 1308
EP 1312
DI 10.1001/archotol.128.11.1308
PG 5
WC Otorhinolaryngology; Surgery
WE Science Citation Index Expanded (SCI-EXPANDED)
SC Otorhinolaryngology; Surgery
GA 613TT
UT WOS:000179148100017
PM 12431177
OA Bronze, Green Published
DA 2023-08-27
ER

PT J
AU Jaimes, C
   Darge, K
   Khrichenko, D
   Carson, RH
   Berman, JI
AF Jaimes, Camilo
   Darge, Kassa
   Khrichenko, Dmitry
   Carson, Robert H.
   Berman, Jeffrey I.
TI Diffusion tensor imaging and tractography of the kidney in children:
   feasibility and preliminary experience
SO PEDIATRIC RADIOLOGY
LA English
DT Article
DE Diffusion tensor imaging; Tractography; Kidney; Children; MR urography;
   Renal function
ID ANISOTROPIC DIFFUSION; HEALTHY-VOLUNTEERS; FIBER TRACTOGRAPHY;
   WHITE-MATTER; 1.5 TESLA; MRI; COEFFICIENT; OBSTRUCTION; HYDRONEPHROSIS;
   TUMORS
AB Functional magnetic resonance urography (fMRU) provides morphological and functional information based on perfusion. Diffusion tensor imaging (DTI) complements fMRU by measuring renal microstructure and provides insight into the relationship between renal structure and function.
   To evaluate the feasibility and utility of renal DTI and tractography in the setting of fMRU in children.
   We prospectively enrolled 9 children (6 boys, 3 girls) with a mean age of 4.3 years (range 6 months to 14.8 years). All children were examined with MRI at 3.0 tesla. DTI was acquired with an echo-planar sequence (TR/TE = 2,300/69 ms, b = 300 s/mm(2)) with 12 non-collinear directions and 3 signal averages. Functional MRU results were used to group the moieties as normal or abnormal. Regions of interest were placed in the medulla and cortex to measure DTI parameters of microstructure. DTI tractography measures of parenchymal volume were compared to fMRU-derived volumes.
   We analyzed 19 moieties (13 normal; 6 abnormal). Tractography of normal moieties showed numerous tracks with a radial arrangement and convergence into pyramids. Abnormal moieties did not show the radial arrangement or converging architecture and had tracks that were loosely arranged and left hollow spaces. Tractography volume correlated with MRU parenchymal volume (r (2) = 0.93, P < 0.005) and abnormal moieties exhibited greater tractography volume than normal moieties (P < 0.005). Tractography volume also correlated with age of the child (P < 0.001). In normal moieties, the medulla had higher fractional anisotropy (0.401 +/-0.05) than the cortex (0.183 +/- 0.03) (P < 0.001); fractional anisotropy in these regions did not change with age (P > 0.1). There were no differences in apparent diffusion coefficient values between the cortex and medulla (P > 0.5). We observed a trend of increasing apparent diffusion coefficient values with age in the cortex and medulla, which did not reach statistical significance (cortex: r(2) = 0.21, P > 0.1; medulla: r(2) = 0.135, P > 0.1).
   DTI with tractography is feasible in children and can complement the functional information obtained from fMRU.
C1 [Jaimes, Camilo; Darge, Kassa; Khrichenko, Dmitry; Carson, Robert H.; Berman, Jeffrey I.] Childrens Hosp Philadelphia, Dept Radiol, Philadelphia, PA 19104 USA.
   [Darge, Kassa; Berman, Jeffrey I.] Univ Penn, Dept Radiol, Perelman Sch Med, Philadelphia, PA 19104 USA.
C3 University of Pennsylvania; Pennsylvania Medicine; Childrens Hospital of
   Philadelphia; University of Pennsylvania; Pennsylvania Medicine
RP Jaimes, C (通讯作者)，Childrens Hosp Philadelphia, Dept Radiol, 34th St & Civ Ctr Blvd, Philadelphia, PA 19104 USA.
EM Camilojaimes12@gmail.com
RI Darge, Kassa/AAF-5995-2021
CR BASSER PJ, 1994, BIOPHYS J, V66, P259, DOI 10.1016/S0006-3495(94)80775-1
   Berman JI, 2005, NEUROIMAGE, V27, P862, DOI 10.1016/j.neuroimage.2005.05.018
   Ekinci S, 2003, J PEDIATR SURG, V38, P1650, DOI 10.1016/S0022-3468(03)00578-5
   FETTERMAN GH, 1965, PEDIATRICS, V35, P601
   Fukuda Y, 2000, JMRI-J MAGN RESON IM, V11, P156, DOI 10.1002/(SICI)1522-2586(200002)11:2<156::AID-JMRI12>3.0.CO;2-8
   Gartner L.P., 2009, COLOR ATLAS HISTOLOG
   Gaudiano C, 2011, MAGN RESON IMAGING, V29, P1030, DOI 10.1016/j.mri.2011.02.032
   Gurses B, 2011, DIAGN INTERV RADIOL, V17, P317, DOI 10.4261/1305-3825.DIR.3892-10.1
   Hagmann P, 2006, RADIOGRAPHICS, V26, pS205, DOI 10.1148/rg.26si065510
   HANNA MK, 1976, J UROLOGY, V116, P718, DOI 10.1016/S0022-5347(17)58986-7
   Hueper K, 2011, EUR RADIOL, V21, P2427, DOI 10.1007/s00330-011-2189-0
   Jones RA, 2005, AM J ROENTGENOL, V185, P1598, DOI 10.2214/AJR.04.1540
   Jones RA, 2003, PEDIATR RADIOL, V33, P850, DOI 10.1007/s00247-003-0982-x
   Kataoka M, 2009, J MAGN RESON IMAGING, V29, P736, DOI 10.1002/jmri.21669
   Khrichenko D, 2010, PEDIATR RADIOL, V40, P182, DOI 10.1007/s00247-009-1458-4
   Kido A, 2010, ACTA RADIOL, V51, P1059, DOI 10.3109/02841851.2010.504741
   LEBIHAN D, 1986, RADIOLOGY, V161, P401, DOI 10.1148/radiology.161.2.3763909
   Lu L, 2011, AM J NEPHROL, V34, P476, DOI 10.1159/000333044
   Mori S, 2002, NMR BIOMED, V15, P468, DOI 10.1002/nbm.781
   Namimoto T, 1999, JMRI-J MAGN RESON IM, V9, P832, DOI 10.1002/(SICI)1522-2586(199906)9:6<832::AID-JMRI10>3.0.CO;2-1
   Notohamiprodjo M, 2010, EUR J RADIOL, V76, P337, DOI 10.1016/j.ejrad.2010.05.033
   Notohamiprodjo M, 2010, INVEST RADIOL, V45, P245, DOI 10.1097/RLI.0b013e3181d83abc
   Ohba K, 2004, CLIN TRANSPLANT, V18, P34, DOI 10.1111/j.1399-0012.2004.00245.x
   Poretti A, 2013, PEDIATR RADIOL, V43, P28, DOI 10.1007/s00247-012-2428-9
   Ries M, 2001, J MAGN RESON IMAGING, V14, P42, DOI 10.1002/jmri.1149
   Romao RLP, 2012, J UROLOGY, V188, P2347, DOI 10.1016/j.juro.2012.08.036
   Schonberg T, 2006, NEUROIMAGE, V30, P1100, DOI 10.1016/j.neuroimage.2005.11.015
   Sigmund EE, 2012, RADIOLOGY, V263, P758, DOI 10.1148/radiol.12111327
   Squillaci E, 2004, J EXP CLIN CANC RES, V23, P39
   Thoeny HC, 2011, RADIOLOGY, V259, P25, DOI 10.1148/radiol.10092419
   Thoeny HC, 2009, RADIOLOGY, V252, P721, DOI 10.1148/radiol.2523082090
   Thoeny HC, 2005, RADIOLOGY, V235, P911, DOI 10.1148/radiol.2353040554
   Verswijvel G, 2002, JBR-BTR, V85, P100
   Vivier PH, 2009, J RADIOL, V90, P11, DOI 10.1016/S0221-0363(09)70073-3
   Wang R, 2007, P INT SOC MAG RESON, V15, P3720, DOI DOI 10.1128/MCB.25.11.4371
   Wu MC, 2011, ACAD RADIOL, V18, P1168, DOI 10.1016/j.acra.2011.04.017
   Yildirim E, 2008, EUR J RADIOL, V65, P148, DOI 10.1016/j.ejrad.2007.03.007
NR 37
TC 14
Z9 16
U1 0
U2 6
PU SPRINGER
PI NEW YORK
PA 233 SPRING ST, NEW YORK, NY 10013 USA
SN 0301-0449
EI 1432-1998
J9 PEDIATR RADIOL
JI Pediatr. Radiol.
PD JAN
PY 2014
VL 44
IS 1
BP 30
EP 41
DI 10.1007/s00247-013-2774-2
PG 12
WC Pediatrics; Radiology, Nuclear Medicine & Medical Imaging
WE Science Citation Index Expanded (SCI-EXPANDED)
SC Pediatrics; Radiology, Nuclear Medicine & Medical Imaging
GA 284YC
UT WOS:000329357300006
PM 24022583
DA 2023-08-27
ER

PT J
AU Aarts, M
   Dannenberg, H
   deLeeuw, RJ
   van Nederveen, FH
   Verhofstad, AA
   Lenders, JW
   Dinjens, WNM
   Speel, EJM
   Lam, WL
   de Krijger, RR
AF Aarts, M
   Dannenberg, H
   deLeeuw, RJ
   van Nederveen, FH
   Verhofstad, AA
   Lenders, JW
   Dinjens, WNM
   Speel, EJM
   Lam, WL
   de Krijger, RR
TI Microarray-based CGH of sporadic and syndrome-related pheochromocytomas
   using a 0.1-0.2 Mb bacterial artificial chromosome array spanning
   chromosome arm 1p
SO GENES CHROMOSOMES & CANCER
LA English
DT Article
ID COMPARATIVE GENOMIC HYBRIDIZATION; GERM-LINE MUTATIONS; DNA COPY-NUMBER;
   ENDOCRINE NEOPLASIA; GENETIC ALTERATIONS; FAMILIAL PHEOCHROMOCYTOMAS;
   HETEROZYGOSITY; SDHB; DELETION; DISTINCT
AB Pheochromocytomas (PCC) are relatively rare neuroendocrine tumors, mainly of the adrenal medulla. They arise sporadically or occur secondary to inherited cancer syndromes, such as multiple endocrine neoplasia type II (MEN2), von Hippel-Lindau disease (VHL), or neurofibromatosis type 1 (NFI). Loss of 1p is the most frequently encountered genetic alteration, especially in MEN2-related and sporadic PCC. Previous studies have revealed three regions of common somatic loss on chromosome arm I p, using chromosome-based comparative genomic hybridization (CGH) and LOH analysis. To investigate these chromosomal aberrations with a higher resolution and sensitivity, we performed microarray-based CGH with 13 sporadic and I I syndrome-related (10 MEN2A-related and 1 NFI-related) tumors. The array consisted of 642 overlapping bacterial artificial chromosome (BAC) clones mapped to 1p1 1.2-p36.33. Chromosomal deletions on 1p were detected in 18 of 24 cases (75%). Among 9 tumors with partial 1p loss, the deleted region was restricted to 1cen-1p32.3 in six cases (25%), indicating a region of genetic instability. The consensus regions of deletion in this study involved 1cen-1p21.1, 1p21.3-1p.31.3, and 1p34.3-1p36.33. In conclusion, these data strongly suggest that chromosome arm I p is the site for multiple tumor suppressor genes, although the potential candidate genes CDKN2C and PTPRF/LAR are not included in these regions. (c) 2005 Wiley-Liss, Inc.
C1 Univ Med Ctr Rotterdam, Nefkens Inst, Erasmus MC, Dept Pathol, NL-3000 DR Rotterdam, Netherlands.
   British Columbia Canc Res Ctr, Dept Canc Genet & Dev Biol, Vancouver, BC V5Z 1L3, Canada.
   Univ Nijmegen, Ctr Med, Dept Pathol, Nijmegen, Netherlands.
   Univ Nijmegen, Ctr Med, Dept Gen Internal Med, Nijmegen, Netherlands.
   Univ Maastricht, Dept Mol & Cell Biol, GROW Res Inst, Maastricht, Netherlands.
C3 Erasmus University Rotterdam; Erasmus MC; British Columbia Cancer
   Agency; Radboud University Nijmegen; Radboud University Nijmegen;
   Maastricht University
RP de Krijger, RR (通讯作者)，Univ Med Ctr Rotterdam, Nefkens Inst, Erasmus MC, Dept Pathol, Room Be 222,POB 1738, NL-3000 DR Rotterdam, Netherlands.
EM r.dekrijger@erasmusmc.nl
OI Aarts, Marieke/0000-0003-1482-5866
CR Albertson DG, 2003, HUM MOL GENET, V12, pR145, DOI 10.1093/hmg/ddg261
   Astuti D, 2001, LANCET, V357, P1181, DOI 10.1016/S0140-6736(00)04378-6
   Astuti D, 2003, CLIN ENDOCRINOL, V59, P728, DOI 10.1046/j.1365-2265.2003.01914.x
   Astuti D, 2001, AM J HUM GENET, V69, P49, DOI 10.1086/321282
   Bauer A, 2001, GENE CHROMOSOME CANC, V31, P228, DOI 10.1002/gcc.1139
   Baysal BE, 2002, J MED GENET, V39, P178, DOI 10.1136/jmg.39.3.178
   Baysal BE, 2001, J MOL MED, V79, P495, DOI 10.1007/s001090100267
   Beheshti Ben, 2002, Methods Mol Biol, V204, P191, DOI 10.1385/1-59259-300-3:191
   Bender BU, 2000, J CLIN ENDOCR METAB, V85, P4568, DOI 10.1210/jc.85.12.4568
   Benn DE, 2003, ONCOGENE, V22, P1358, DOI 10.1038/sj.onc.1206300
   Benn DE, 2000, CANCER RES, V60, P7048
   Cai WW, 2002, NAT BIOTECHNOL, V20, P393, DOI 10.1038/nbt0402-393
   Caron H, 1996, NEW ENGL J MED, V334, P225, DOI 10.1056/NEJM199601253340404
   Castro P, 2002, GENOMICS, V80, P78, DOI 10.1006/geno.2002.6805
   Dannenberg H, 2003, ENDOCR PATHOL, V14, P329, DOI 10.1385/EP:14:4:329
   Dannenberg H, 2000, AM J PATHOL, V157, P353, DOI 10.1016/S0002-9440(10)64547-6
   Devilee P, 2001, TRENDS GENET, V17, P569, DOI 10.1016/S0168-9525(01)02416-7
   Edstrom E, 2000, AM J PATHOL, V156, P651, DOI 10.1016/S0002-9440(10)64769-4
   Ejeskar K, 2001, MED PEDIATR ONCOL, V36, P61, DOI 10.1002/1096-911X(20010101)36:1<61::AID-MPO1016>3.0.CO;2-0
   Elder EE, 2002, WORLD J SURG, V26, P965, DOI 10.1007/s00268-002-6626-8
   Forozan F, 1997, TRENDS GENET, V13, P405, DOI 10.1016/S0168-9525(97)01244-4
   Franklin DS, 2000, MOL CELL BIOL, V20, P6147, DOI 10.1128/MCB.20.16.6147-6158.2000
   Garnis C, 2005, HUM MOL GENET, V14, P475, DOI 10.1093/hmg/ddi043
   Garnis C, 2004, GENE CHROMOSOME CANC, V39, P93, DOI 10.1002/gcc.10294
   Henderson LJ, 2005, BRIT J CANCER, V92, P1553, DOI 10.1038/sj.bjc.6602452
   Horvath LG, 2004, PROSTATE, V59, P234, DOI 10.1002/pros.10361
   Huber K, 2002, ANN NY ACAD SCI, V971, P554, DOI 10.1111/j.1749-6632.2002.tb04526.x
   Ichimiya S, 2001, MED PEDIATR ONCOL, V36, P42, DOI 10.1002/1096-911X(20010101)36:1<42::AID-MPO1011>3.0.CO;2-K
   Ishkanian AS, 2004, NAT GENET, V36, P299, DOI 10.1038/ng1307
   KHOSLA S, 1991, J CLIN INVEST, V87, P1691, DOI 10.1172/JCI115186
   LATIF F, 1993, SCIENCE, V260, P1317, DOI 10.1126/science.8493574
   Lui WO, 2002, ONCOGENE, V21, P1117, DOI 10.1038/sj.onc.1205149
   Maher ER, 2002, HUM MOL GENET, V11, P2347, DOI 10.1093/hmg/11.20.2347
   Mailand N, 2002, NAT CELL BIOL, V4, P317, DOI 10.1038/ncb777
   Marsh DJ, 2003, J CLIN ENDOCR METAB, V88, P1866, DOI 10.1210/jc.2002-021155
   MOLEY JF, 1992, CANCER RES, V52, P770
   MULLIGAN LM, 1993, NATURE, V363, P458, DOI 10.1038/363458a0
   MULLIGAN LM, 1993, GENE CHROMOSOME CANC, V6, P166, DOI 10.1002/gcc.2870060307
   Neumann HPH, 2002, NEW ENGL J MED, V346, P1459, DOI 10.1056/NEJMoa020152
   Nishanian TG, 2004, CANCER BIOL THER, V3, P667
   Opocher G, 2003, CLIN ENDOCRINOL, V59, P707, DOI 10.1046/j.1365-2265.2003.01910.x
   Pollack JR, 1999, NAT GENET, V23, P41, DOI 10.1038/12640
   Qiao S, 2001, J BIOL CHEM, V276, P9460, DOI 10.1074/jbc.M008744200
   Richter J, 1997, CANCER RES, V57, P2860
   SHIN E, 1993, JPN J CANCER RES, V84, P402, DOI 10.1111/j.1349-7006.1993.tb00150.x
   Valimaki S, 2002, INT J ONCOL, V21, P727
   Vargas MP, 1997, HUM PATHOL, V28, P411, DOI 10.1016/S0046-8177(97)90028-9
   Veltman JA, 2003, CANCER RES, V63, P2872
   Waite KA, 2003, HUM MOL GENET, V12, P679, DOI 10.1093/hmg/ddg069
   Walker GJ, 2004, GENE CHROMOSOME CANC, V41, P56, DOI 10.1002/gcc.20056
   White PS, 2001, MED PEDIATR ONCOL, V36, P37, DOI 10.1002/1096-911X(20010101)36:1<37::AID-MPO1010>3.0.CO;2-L
   Williamson C, 1997, J MED GENET, V34, P617, DOI 10.1136/jmg.34.8.617
   Wong AKC, 1999, GENOMICS, V59, P248, DOI 10.1006/geno.1999.5863
   XU W, 1992, GENE CHROMOSOME CANC, V4, P337, DOI 10.1002/gcc.2870040411
   You MJ, 2002, P NATL ACAD SCI USA, V99, P1455, DOI 10.1073/pnas.022632099
NR 55
TC 31
Z9 32
U1 0
U2 2
PU WILEY
PI HOBOKEN
PA 111 RIVER ST, HOBOKEN 07030-5774, NJ USA
SN 1045-2257
EI 1098-2264
J9 GENE CHROMOSOME CANC
JI Gene Chromosomes Cancer
PD JAN
PY 2006
VL 45
IS 1
BP 83
EP 93
DI 10.1002/gcc.20268
PG 11
WC Oncology; Genetics & Heredity
WE Science Citation Index Expanded (SCI-EXPANDED)
SC Oncology; Genetics & Heredity
GA 985GQ
UT WOS:000233365900009
PM 16215979
DA 2023-08-27
ER

PT J
AU Wolkenstein, P
   Benchikhi, H
   Zeller, J
   Wechsler, J
   Revuz, J
AF Wolkenstein, P
   Benchikhi, H
   Zeller, J
   Wechsler, J
   Revuz, J
TI Schwannomatosis: A clinical entity distinct from neurofibromatosis type
   2
SO DERMATOLOGY
LA English
DT Article
DE schwannoma; neurilemmoma; neurinoma; schwannomatosis; neurofibromatosis
   type 2
ID CUTANEOUS PLEXIFORM SCHWANNOMAS; NEURILEMMOMATOSIS; ASSOCIATION
AB Background: Schwannomatosis includes multiple cutaneous schwannomas, central nervous system tumors and various neurologic deficits, Objective: To specify the clinical presentation of schwannomatosis, excluding neurofibromatosis type 2 (NF2), Methods: Patients with at least 2 cutaneous schwannomas were evaluated for NF2 criteria. Results: 5 men and 2 women (mean age 54+/-18 years) we included, Two cases were familial, Cutaneous schwannomas were tender nodules with onset above the age of 30 years, Four patients had paresthesias. Four patients had hypacusis, but auditory brainstem responses showed no retrocochlear involvement, No vestibular schwannoma or central nervous system tumor was found with magnetic resonance imaging in 6 patients, Spinal imaging performed in 6 patients was normal in 5 and showed a spinal schwannomas the 6th patient, Conclusion: We strictly eliminated the diagnosis of NF2 in our patients, Exclusion of NF2 in suspected schwannomatosis is essential for further molecular genetic studies.
C1 HOP HENRI MONDOR,DEPT PATHOL,F-94010 CRETEIL,FRANCE.
   HOP HENRI MONDOR,NEUROFIBROMATOSES GRP,F-94010 CRETEIL,FRANCE.
C3 Assistance Publique Hopitaux Paris (APHP); Universite
   Paris-Est-Creteil-Val-de-Marne (UPEC); Hopital Universitaire
   Henri-Mondor - APHP; Assistance Publique Hopitaux Paris (APHP);
   Universite Paris-Est-Creteil-Val-de-Marne (UPEC); Hopital Universitaire
   Henri-Mondor - APHP
RP Wolkenstein, P (通讯作者)，HOP HENRI MONDOR,DEPT DERMATOL,F-94010 CRETEIL,FRANCE.
CR EVANS DGR, 1992, J MED GENET, V29, P847, DOI 10.1136/jmg.29.12.847
   Fernandez Miranda C, 1992, Med Clin (Barc), V98, P556
   Garretto N S, 1992, Arq Neuropsiquiatr, V50, P539
   HONDA M, 1995, J INVEST DERMATOL, V1084, P74
   Iwabuchi S, 1992, Kyobu Geka, V45, P168
   IZUMI AK, 1971, ARCH DERMATOL, V104, P172, DOI 10.1001/archderm.104.2.172
   KAISERKUPFER MI, 1989, ARCH OPHTHALMOL-CHIC, V107, P541, DOI 10.1001/archopht.1989.01070010555030
   MacCollin M, 1996, NEUROLOGY, V46, P1072, DOI 10.1212/WNL.46.4.1072
   Matsuo A, 1991, Rinsho Shinkeigaku, V31, P742
   MURATA Y, 1991, BRIT J DERMATOL, V125, P466, DOI 10.1111/j.1365-2133.1991.tb14775.x
   *NIH, 1990, ANN INTERN MED, V113, P39
   PURCELL SM, 1989, ARCH DERMATOL, V125, P390, DOI 10.1001/archderm.125.3.390
   Reith JD, 1996, ARCH PATHOL LAB MED, V120, P399
   REQUENA L, 1995, AM J DERMATOPATH, V17, P75, DOI 10.1097/00000372-199502000-00015
   RONGIOLETTI F, 1989, ARCH DERMATOL, V125, P431, DOI 10.1001/archderm.125.3.431
   SASAKI T, 1992, J AM ACAD DERMATOL, V26, P786, DOI 10.1016/S0190-9622(08)80565-8
   SHISHIBA T, 1984, J AM ACAD DERMATOL, V10, P744, DOI 10.1016/S0190-9622(84)70089-2
   TAKANO M, 1989, JPN J DERMATOL, V99, P67
NR 18
TC 23
Z9 23
U1 0
U2 0
PU KARGER
PI BASEL
PA ALLSCHWILERSTRASSE 10, CH-4009 BASEL, SWITZERLAND
SN 1018-8665
J9 DERMATOLOGY
JI Dermatology
PY 1997
VL 195
IS 3
BP 228
EP 231
DI 10.1159/000245948
PG 4
WC Dermatology
WE Science Citation Index Expanded (SCI-EXPANDED)
SC Dermatology
GA YH148
UT WOS:A1997YH14800005
PM 9407167
DA 2023-08-27
ER

PT J
AU Harati, A
   Schultheiss, R
   Rohde, S
   Deitmer, T
AF Harati, Ali
   Schultheiss, Rolf
   Rohde, Stefan
   Deitmer, Thomas
TI Disease and Treatment-Related Sequelae in Patients with Complex
   Jugulotympanic Paraganglioma
SO JOURNAL OF CLINICAL MEDICINE
LA English
DT Article
DE jugular foramen; microsurgery; jugulotympanic paraganglioma; facial
   nerve; lower cranial nerves; internal carotid artery; vertebral artery
ID GLOMUS-JUGULARE TUMORS; NECK PARAGANGLIOMAS; SURGICAL-MANAGEMENT; HEAD;
   PAPILLEDEMA; EXPERIENCE
AB Background: Jugulotympanic paraganglioma (JTP) are benign, high-vascularized lesions that frequently invade the jugular foramen, temporal bone, the upper neck, and the posterior fossa cavity, resulting in a wide variety of clinical symptoms. Methods: In this retrospective study, we assess the clinical symptoms and discuss the individual multidisciplinary treatment and outcome of 22 patients with JTP. Results: In 12 patients, a hearing deficit was the presenting symptom, whereas pulsatile tinnitus and otalgia were present in six and four patients respectively. Facial nerve involvement was seen in six patients (three HB Grade 1-2 and three HB Grade 4-6). Four patients presented with lower cranial nerve impairment. Rare symptoms were ataxia caused by brainstem compression and papilledema due to cerebral sinus obstruction. A new or worsening of the preoperative facial nerve or lower cranial nerve function occurred in two and four patients respectively. Conclusion: The treatment strategy and the surgical approach for JTP should be tailored to the tumor extension and the patient's clinical symptoms.
C1 [Harati, Ali; Schultheiss, Rolf] Klinikum Dortmund, Neurosurg Dept, D-44145 Dortmund, Germany.
   [Rohde, Stefan] Klinikum Dortmund, Dept Radiol & Neuroradiol, D-44145 Dortmund, Germany.
   [Deitmer, Thomas] Klinikum Dortmund, Dept ENT, D-44145 Dortmund, Germany.
C3 Klinikum Dortmund; Klinikum Dortmund; Klinikum Dortmund
RP Harati, A (通讯作者)，Klinikum Dortmund, Neurosurg Dept, D-44145 Dortmund, Germany.
EM ali.harati@icloud.com; rolf.schultheiss@klinikumdo.de;
   stefan.rohde@klinikumdo.de; thomas.deitmer@klinikumdo.de
RI Rohde, Stefan/AAQ-3751-2021
OI Rohde, Stefan/0000-0002-6184-8617; Harati, Priv.-Doz. Dr. med.
   Ali/0000-0001-8543-8148
CR Al-Mefty O, 2002, J NEUROSURG, V97, P1356, DOI 10.3171/jns.2002.97.6.1356
   [Anonymous], J NEUROSURG
   Boedeker CC, 2007, OTOLARYNG HEAD NECK, V137, P126, DOI 10.1016/j.otohns.2007.01.015
   Boedeker CC, 2005, FAM CANCER, V4, P55, DOI 10.1007/s10689-004-2154-z
   Borba Luis A B, 2004, Neurosurg Focus, V17, pE8
   Borba LAB, 2010, J NEUROSURG, V112, P88, DOI 10.3171/2008.10.JNS08612
   Carlson ML, 2012, J NEUROL SURG PART B, V73, P197, DOI 10.1055/s-0032-1312707
   El Shazly Mohamed A, 2011, Clin Med Insights Ear Nose Throat, V4, P21, DOI 10.4137/CMENT.S6570
   Gilbo P, 2014, CANCER-AM CANCER SOC, V120, P3738, DOI 10.1002/cncr.28923
   Harati Ali, 2014, Surg Neurol Int, V5, P179, DOI 10.4103/2152-7806.146833
   Kunzel J, 2012, LARYNGOSCOPE, V122, P1545, DOI 10.1002/lary.23268
   Leonetti JP, 2007, OTOL NEUROTOL, V28, P104, DOI 10.1097/01.mao.0000244357.72626.f5
   Lertakyamanee P, 2015, J NEURO-OPHTHALMOL, V35, P364, DOI 10.1097/WNO.0000000000000281
   Liu JK, 2006, NEUROSURGERY S1, V59
   Makiese O, 2012, NEUROSURG REV, V35, P185, DOI 10.1007/s10143-011-0346-1
   Nonaka Y, 2013, NEUROSURGERY, V72, P103, DOI 10.1227/NEU.0b013e3182752b05
   Offergeld C, 2012, CLINICS, V67, P19, DOI 10.6061/clinics/2012(Sup01)05
   Sanna M, 2004, OTOL NEUROTOL, V25, P797, DOI 10.1097/00129492-200409000-00025
   Sanna M, 2011, LARYNGOSCOPE, V121, P1372, DOI 10.1002/lary.21826
   Sen C, 2001, NEUROSURGERY, V48, P838, DOI 10.1097/00006123-200104000-00029
   Shah VM, 2016, J NEURO-OPHTHALMOL, V36, P110, DOI 10.1097/WNO.0000000000000286
   Wang ZY, 2013, INT J SURG, V11, P853, DOI 10.1016/j.ijsu.2013.08.004
   White J Bradley, 2008, J Vasc Interv Neurol, V1, P37
   Zhou D, 2018, EUR J NEUROL, V25, P365, DOI 10.1111/ene.13512
NR 24
TC 6
Z9 6
U1 0
U2 0
PU MDPI
PI BASEL
PA ST ALBAN-ANLAGE 66, CH-4052 BASEL, SWITZERLAND
SN 2077-0383
J9 J CLIN MED
JI J. Clin. Med.
PD MAR
PY 2018
VL 7
IS 3
AR 51
DI 10.3390/jcm7030051
PG 11
WC Medicine, General & Internal
WE Science Citation Index Expanded (SCI-EXPANDED)
SC General & Internal Medicine
GA GA7IN
UT WOS:000428509700015
PM 29534458
OA Green Submitted, Green Published, gold
DA 2023-08-27
ER

PT J
AU Wu, B
   Liu, WD
   Zhu, H
   Feng, HL
   Liu, JP
AF Wu, Bo
   Liu, Weidong
   Zhu, Hong
   Feng, Hailong
   Liu, Jinping
TI Primary glioblastoma of the cerebellopontine angle in adults
SO JOURNAL OF NEUROSURGERY
LA English
DT Article
DE glioblastoma; cerebellopontine angle; differential diagnosis
ID PILOCYTIC ASTROCYTOMA; BRAIN-STEM; MULTIFORME; NERVE; GLIOMA; TUMOR
AB Gliomas are rare entities in the cerebellopontine angle (CPA) in adults. The authors present clinical, neuroradiological, serological, and neuropathological findings in a 60-year-old man with an extraaxial CPA glioblastoma arising from the proximal portion of cranial nerve VIII. The patient presented with progressive left-sided deafness and left-sided facial palsy lasting less than 2 months and progressive dysarthria and dysphagia lasting 2 weeks. Preoperative neuroimaging suggested the diagnosis of CPA meningioma with "dural-tail" sign and involvement of the internal auditory canal. Serological examination showed an increase in the malignant markers of ferritin and neuron-specific enolase, which suggested underlying malignancy. The tumor was subtotally removed, and it was confirmed to be completely separated from the brainstem and cerebellum. Cranial nerves VII and VIII were destroyed and sacrificed. Transient severe bradycardia occurred during surgery due to entrapment of the caudal cranial nerve complex by the tumor in such an infiltrative way. The neuropathological examination revealed a glioblastoma. The patient underwent no further treatment and died of cachexia 2 months postoperatively. To the authors' knowledge, this represents the first case of a primary glioblastoma in the CPA in an adult. A high index of suspicion along with reliance on clinical assessment, radiological findings, and serum detection of specific malignant markers is essential to diagnose such uncommon CPA lesions. (DOI: 10.3171/2010.12.JNS10912)
C1 [Wu, Bo; Liu, Weidong; Feng, Hailong; Liu, Jinping] Sichuan Prov Peoples Hosp, Dept Neurosurg, Chengdu 610072, Sichuan, Peoples R China.
   [Zhu, Hong] Sichuan Prov Peoples Hosp, Dept Pathol, Chengdu 610072, Sichuan, Peoples R China.
C3 Sichuan Provincial People's Hospital; Sichuan Provincial People's
   Hospital
RP Wu, B (通讯作者)，Sichuan Prov Peoples Hosp, Dept Neurosurg, 32,W Sect 2,1st Ring Rd, Chengdu 610072, Sichuan, Peoples R China.
EM wuboscph@sina.com
CR Arnautovic KI, 2000, J NEURO-ONCOL, V49, P205, DOI 10.1023/A:1006488905526
   BEUTLER AS, 1995, NEUROSURGERY, V37, P125, DOI 10.1227/00006123-199507000-00019
   Brommeland T, 2007, ACTA NEUROL SCAND, V116, P380, DOI 10.1111/j.1600-0404.2007.00889.x
   Chang YW, 2003, PEDIATR RADIOL, V33, P836, DOI 10.1007/s00247-003-0968-8
   Cooper E. H., 1994, International Journal of Biological Markers, V9, P205
   Cushing H, 1917, TUMORS NERVUS ACUSTI
   Donaldson SS, 2006, J CLIN ONCOL, V24, P1266, DOI 10.1200/JCO.2005.04.6599
   EPSTEIN FJ, 1993, J NEUROSURG, V78, P408, DOI 10.3171/jns.1993.78.3.0408
   Forton G., 1992, Acta Oto-Rhino-Laryngologica Belgica, V46, P405
   Henson JW, 2006, ARCH NEUROL-CHICAGO, V63, P337, DOI 10.1001/archneur.63.3.337
   Jung CS, 2007, BRAIN, V130, P3336, DOI 10.1093/brain/awm263
   Kanu OO, 2009, EXPERT OPIN THER TAR, V13, P701, DOI [10.1517/14728220902942348 , 10.1517/14728220902942348]
   KASANTIKUL V, 1980, ARCH OTOLARYNGOL, V106, P456
   KUROIWA T, 1995, AM J NEURORADIOL, V16, P583
   Louis DN, 2007, ACTA NEUROPATHOL, V114, P547, DOI 10.1007/s00401-007-0278-6
   Luetjens G, 2009, J NEUROSURG, V110, P589, DOI 10.3171/2008.8.JNS17644
   Mirone G, 2009, CHILD NERV SYST, V25, P247, DOI 10.1007/s00381-008-0690-9
   MORNEX F, 1993, RADIOTHER ONCOL, V27, P181, DOI 10.1016/0167-8140(93)90072-G
   Ohgaki H, 2007, AM J PATHOL, V170, P1445, DOI 10.2353/ajpath.2007.070011
   Panse R., 1904, ARCH OHR HEILK, V61, P1904, DOI DOI 10.1007/BF01808976
   Pietsch T, 1997, J NEURO-ONCOL, V35, P211, DOI 10.1023/A:1005843913095
   Reifenberger G, 1996, J NEUROSURG, V84, P1062, DOI 10.3171/jns.1996.84.6.1062
   Singh Kamal Jeet, 2005, Indian J Cancer, V42, P197
   Suzuki Hiroyoshi, 2002, Brain Tumor Pathol, V19, P111, DOI 10.1007/BF02478937
   Takada Y, 1999, NEURORADIOLOGY, V41, P949, DOI 10.1007/s002340050874
   Yousry I, 2004, EUR RADIOL, V14, P1169, DOI 10.1007/s00330-003-2210-3
NR 26
TC 25
Z9 26
U1 1
U2 1
PU AMER ASSOC NEUROLOGICAL SURGEONS
PI ROLLING MEADOWS
PA 5550 MEADOWBROOK DRIVE, ROLLING MEADOWS, IL 60008 USA
SN 0022-3085
EI 1933-0693
J9 J NEUROSURG
JI J. Neurosurg.
PD MAY
PY 2011
VL 114
IS 5
BP 1288
EP 1293
DI 10.3171/2010.12.JNS10912
PG 6
WC Clinical Neurology; Surgery
WE Science Citation Index Expanded (SCI-EXPANDED)
SC Neurosciences & Neurology; Surgery
GA 755FW
UT WOS:000289913900014
PM 21250796
DA 2023-08-27
ER

PT J
AU Yu, XY
   Wang, YW
   Yuan, ZY
   Yu, H
   Song, YC
   Zhao, LJ
   Wang, P
AF Yu, Xuyao
   Wang, Yuwen
   Yuan, Zhiyong
   Yu, Hui
   Song, Yongchun
   Zhao, Lujun
   Wang, Ping
TI Benefit of dosimetry distribution for patients with multiple brain
   metastases from non-small cell lung cancer by a Cyberknife stereotactic
   radiosurgery (SRS) system
SO BMC CANCER
LA English
DT Article
DE Cyberknife; Multiple brain metastases; Single-lesion plans;
   Multiple-lesions plan
ID RADIATION-THERAPY; SURVIVAL; BOOST; WBRT
AB BackgroundIn order to obtain a high dose conformal index of tumor and steep dose fall-off in healthy tissues for brain metastasis stereotactic radiosurgery (SRS), the aim of this study was to investigate SRS planning optimization by comparing one multiple-lesions plan (MLP) with multiple single-lesion plans (SLPs) for patients with multiple brain metastases using the Cyberknife (CK) system.MethodsFifty non-small cell lung cancer (NSCLC) patients (28 males and 22 females) with 2-4 brain metastases, inter-tumour distances less than 3cm, were retrospectively replanned with the original prescription dose (12-32Gy) in the original fractions (1-3). Two different clinical CK SRS plans (SLPs and MLP) were generated for the same patients with the same collimator and prescription isodose line (62-68%) by the CK Multiplan System. Both SLPs and MLP were able to achieve >95% PTV volume covered prescription dose and met the Timmerman 2011 organs at risk (brainstem, optic nerve and pituitary) constraints.ResultsCompared with those in the SLPs, the maximum dose (D-max) and mean dose (D-mean) of brainstem in the MLP were reduced 0.22-3.13% (2.62%) and 2.71-12.56% (5.57%), respectively, all P< 0.05. Meanwhile, the volumes of the whole brain minus the tumors that received a single dose equivalent of 8-16Gy (V8Gy-V16Gy) were effectively reduced in the MLP. The treatment time parameters, the total number of beams and monitor units, of the MLP were reduced by 3.31 and 1.47% (P< 0.05), respectively. Although there were a few differences in the conformity index (CI) and homogeneity index (HI) between the two treatment plans, the differences were not statistically significant (P=2.94 and 1.08>0.05).ConclusionOne multiple-lesions plan for brain metastases could achieve higher precision in the target and lower doses in healthy tissue while shortening the treatment time and improving the treatment efficiency over multiple single-lesion plans.
C1 [Yu, Xuyao; Yuan, Zhiyong; Song, Yongchun; Zhao, Lujun; Wang, Ping] Tianjin Med Univ Canc Inst & Hosp, Dept Radiat Oncol & Therapy, 60 Weijin Rd, Tianjin, Peoples R China.
   [Wang, Yuwen] Tianjin Canc Hosp, Dept Radiotherapy, Konggang Branch, Dong Fifth Rd, Tianjin, Peoples R China.
   [Yu, Hui] Tianjin Univ, Biomed Engn, Weijin Rd, Tianjin, Peoples R China.
C3 Tianjin Medical University; Tianjin Medical University; Tianjin
   University
RP Wang, P (通讯作者)，Tianjin Med Univ Canc Inst & Hosp, Dept Radiat Oncol & Therapy, 60 Weijin Rd, Tianjin, Peoples R China.
EM py_gluckyu@163.com
FU Postdoctoral Research Foundation of China (CN) [2019 M661039]; Research
   Project of Tianjin Medical University Cancer Institute and Hospital
   [1903]
FX Postdoctoral Research Foundation of China (CN) (No.2019 M661039) and
   Research Project of Tianjin Medical University Cancer Institute and
   Hospital (No.1903) provided financial support for this study and
   participated in the design, study conduct, analysis, and interpretation
   of the data as well as the writing, review, and approval of this
   manuscript.
CR Casanova N, 2010, RADIAT ONCOL, V5, DOI 10.1186/1748-717X-5-13
   Chang Julie E, 2007, Clin Adv Hematol Oncol, V5, P54
   Chung C, 2012, J RADIOL ONCOL, V1, P211, DOI 10.1007/s13566-012-0046-7
   Eriksson EA, 2012, J TRAUMA ACUTE CARE, V72, P1345, DOI 10.1097/TA.0b013e318249a0f4
   Gharib A, 1999, J NEUROCHEM, V72, P2593, DOI 10.1046/j.1471-4159.1999.0722593.x
   Greto D, 2017, RADIOL MED, V122, P392, DOI 10.1007/s11547-017-0735-9
   Inoue HK, 2013, J RADIAT RES, V54, P727, DOI 10.1093/jrr/rrt006
   Khan M, 2017, TUMOR BIOL, V39, DOI 10.1177/1010428317702903
   Lamba N, 2017, RADIAT ONCOL, V12, DOI 10.1186/s13014-017-0840-x
   McHaffie DR, 2011, J NEURO-ONCOL, V105, P301, DOI 10.1007/s11060-011-0590-9
   Moore A, 2017, RADIAT ONCOL, V12, DOI 10.1186/s13014-017-0899-4
   Murovic J, 2017, CUREUS, V9
   Murovic J, 2017, CUREUS J MED SCIENCE, V9, DOI 10.7759/cureus.1798
   Nieder C, 2011, CANCER-AM CANCER SOC, V117, P2505, DOI 10.1002/cncr.25707
   Rades D, 2008, STRAHLENTHER ONKOL, V184, P655, DOI 10.1007/s00066-008-1946-8
   Robins HI, 2013, INT J RADIAT ONCOL, V86, P809, DOI 10.1016/j.ijrobp.2013.03.040
   Rodrigues G, 2014, J RADIOL ONCOL, V3, P29, DOI 10.1007/s13566-012-0035-x
   Schulten HJ, 2017, J TRANSL MED, V15, DOI 10.1186/s12967-017-1370-x
   Soffietti R, 2017, NEURO-ONCOLOGY, V19, P162, DOI 10.1093/neuonc/now241
   Tian JQ, 2017, J SOIL SEDIMENT, V17, P2856, DOI 10.1007/s11368-017-1701-9
   Treuer H, 2015, STRAHLENTHER ONKOL, V191, P470, DOI 10.1007/s00066-014-0786-y
   Zhang I, 2017, PRACT RADIAT ONCOL, V7, P183, DOI 10.1016/j.prro.2017.01.012
NR 22
TC 1
Z9 1
U1 0
U2 6
PU BMC
PI LONDON
PA CAMPUS, 4 CRINAN ST, LONDON N1 9XW, ENGLAND
EI 1471-2407
J9 BMC CANCER
JI BMC Cancer
PD DEC 25
PY 2020
VL 20
IS 1
AR 1144
DI 10.1186/s12885-020-07624-4
PG 7
WC Oncology
WE Science Citation Index Expanded (SCI-EXPANDED)
SC Oncology
GA PA7EC
UT WOS:000595793000002
PM 33238967
OA Green Submitted, Green Published, gold
DA 2023-08-27
ER

PT J
AU Kunert, P
   Dziedzic, T
   Czernicki, T
   Nowak, A
   Marchel, A
AF Kunert, Przemyslaw
   Dziedzic, Tomasz
   Czernicki, Tomasz
   Nowak, Arkadiusz
   Marchel, Andrzej
TI Surgery for sporadic vestibular schwannoma. Part II. Complications (not
   related to facial and auditory nerves)
SO NEUROLOGIA I NEUROCHIRURGIA POLSKA
LA English
DT Article
DE Vestibular schwannoma; Neurosurgery; Retrosigmoid approach;
   Postoperative complications; Cerebrospinal fluid leakage
ID CEREBROSPINAL-FLUID LEAK; ACOUSTIC NEUROMA SURGERY; SURGICAL-MANAGEMENT;
   OUTCOMES; VOLUME
AB Introduction: The aim of this study was to analyze the frequency and consequences of postoperative complications (PC) after surgery for sporadic vestibular schwannoma and to find factors that increase the risk of PC occurrence.
   Materials and methods: The study included 220 consecutive patients (134 women, 86 men; age ranged from 18 to 74) operated on with the retrosigmoid (217) or translabyrinthine (3) approach. Complicated postoperative period was defined as an occurrence of at least one of: cerebrospinal fluid (CSF) leakage, hematoma in the tumor bed, intracerebellar hematoma, cerebellar swelling, brainstem stroke, hydrocephalus (HCP), healing problems, meningitis and cranial nerves (excluding VII VIII) palsies or cerebellar symptoms. Correlation studies and multivariate regression analysis were performed.
   Results: PC occurred in 55 patients (25%). PC included lower cranial nerve (LCN) palsy (8.2%), cerebellar symptoms (7.3%), CSF leakage (5.9%), HCP (5%), CNVI palsy (3.1%), meningitis (1.8%), cerebellar swelling (1.4%), CNV dysfunction (0.9%), intracerebellar hematoma (0.5%) and lethal brainstem stroke (0.5%). In long term follow-up, LCN deficit was present in 2 patients (0.9%), cerebellar syndrome in 4(1.8%) and facial hypoesthesia in 2(0.9%). One patient (0.5%) developed bilateral blindness, secondary to preoperative optic nerve atrophy. As a result of PC, 10 patients (4.5%) required 11 additional surgical procedures. In statistical analysis, PC were independently related to preoperative cerebellar syndrome (p = 0.002) and tumor size (>30 mm vs.<30 mm, p < 0.05). The risk of PC diminished significantly with the increased number of performed procedures from 40% at the beginning to 16.4% in the last 55 cases.
   Conclusions: Tumor size, cerebellar syndrome at presentation and experience of the team were the three most important risk factors for PC occurrence. Permanent deficit secondary to PC remained in only 4% of the patients. 2016 Polish Neurological Society. Published by Elsevier Sp. z o.o. All rights reserved.
C1 [Kunert, Przemyslaw; Dziedzic, Tomasz; Czernicki, Tomasz; Nowak, Arkadiusz; Marchel, Andrzej] Med Univ Warsaw, Dept Neurosurg, Ul Banacha 1a, PL-02097 Warsaw, Poland.
C3 Medical University of Warsaw
RP Dziedzic, T (通讯作者)，Med Univ Warsaw, Dept Neurosurg, Ul Banacha 1a, PL-02097 Warsaw, Poland.
EM tomasz_dziedzic@wp.pl
RI Dziedzic, Tomasz/AAE-5071-2019; Dziedzic, Tomasz/AFG-6749-2022
OI Dziedzic, Tomasz/0000-0002-2832-5064; Dziedzic,
   Tomasz/0000-0002-2832-5064; Kunert, Przemyslaw/0000-0002-0583-9505;
   Czernicki, Tomasz/0000-0002-9991-1458
CR Allen KP, 2011, OTOL NEUROTOL, V32, P1522, DOI 10.1097/MAO.0b013e318232e387
   Bani A, 2002, ACTA NEUROCHIR, V144, P979, DOI 10.1007/s00701-002-0981-y
   Blok T, 2005, NEUROSKOP, V7, P129
   Coplin WM, 1999, J NEUROL NEUROSUR PS, V67, P468, DOI 10.1136/jnnp.67.4.468
   Enee V, 2003, Rev Laryngol Otol Rhinol (Bord), V124, P45
   Hastan D, 2009, OTOL NEUROTOL, V30, P975, DOI 10.1097/MAO.0b013e3181b0d04a
   Kalamarides M, 2004, OTOL NEUROTOL, V25, P769, DOI 10.1097/00129492-200409000-00020
   Lee SH, 2002, SKULL BASE-INTERD AP, V12, P189, DOI 10.1055/s-2002-35750-1
   Luedemann WO, 2008, NEUROSURGERY, V63, P38, DOI [10.1227/01.NEU.0000310710.70769.81, 10.1227/01.neu.0000335009.53122.a3]
   Mazurowski W, 1969, Neurol Neurochir Pol, V3, P619
   Nonaka Y, 2013, NEUROSURGERY, V72, P103, DOI 10.1227/NEU.0b013e3182752b05
   Patel S, 2013, WORLD NEUROSURG, V80, P142, DOI 10.1016/j.wneu.2012.06.029
   Samii M, 1997, NEUROSURGERY, V40, P11, DOI 10.1097/00006123-199701000-00002
   Sanna M, 2004, OTOL NEUROTOL, V25, P379, DOI 10.1097/00129492-200405000-00029
   Selesnick SH, 2004, OTOL NEUROTOL, V25, P387, DOI 10.1097/00129492-200405000-00030
   Stieglitz LH, 2009, J NEUROSURG, V111, P874, DOI 10.3171/2009.2.JNS081380
   Sughrue ME, 2011, J NEUROSURG, V114, P367, DOI 10.3171/2009.10.JNS091203
   Thakur JD, 2012, NEUROSURG FOCUS, V33, DOI 10.3171/2012.6.FOCUS12144
   Wackym PA, 1999, LARYNGOSCOPE, V109, P1193, DOI 10.1097/00005537-199908000-00003
   Ward BK, 2012, ARCH OTOLARYNGOL, V138, P577, DOI 10.1001/archoto.2012.877
   Yu Li-Mei, 2006, Zhonghua Er Bi Yan Hou Tou Jing Wai Ke Za Zhi, V41, P26
NR 21
TC 7
Z9 7
U1 0
U2 1
PU ELSEVIER URBAN & PARTNER SP Z O O
PI WROCLAW
PA UL MIGDALOWA 4, LOK 59, WROCLAW, 02-796, POLAND
SN 0028-3843
J9 NEUROL NEUROCHIR POL
JI Neurol. Neurochir. Pol.
PY 2016
VL 50
IS 2
BP 90
EP 97
DI 10.1016/j.pjnns.2016.01.002
PG 8
WC Clinical Neurology
WE Science Citation Index Expanded (SCI-EXPANDED)
SC Neurosciences & Neurology
GA DH0MS
UT WOS:000372478900004
PM 26969564
DA 2023-08-27
ER

PT J
AU Woolf, DK
   Williams, M
   Goh, CL
   Henderson, DR
   Menashy, RV
   Simpson, N
   Mastroianni, B
   Collis, CH
AF Woolf, D. K.
   Williams, M.
   Goh, C. L.
   Henderson, D. R.
   Menashy, R. V.
   Simpson, N.
   Mastroianni, B.
   Collis, C. H.
TI Fractionated Stereotactic Radiotherapy for Acoustic Neuromas: Long-term
   Outcomes
SO CLINICAL ONCOLOGY
LA English
DT Article
DE Acoustic neuroma; outcomes; radio-necrosis; stereotactic radiotherapy;
   vestibular Schwannoma
ID VESTIBULAR SCHWANNOMA; SINGLE-INSTITUTION; MANAGEMENT; EXPERIENCE;
   RADIOSURGERY
AB Aims: Acoustic neuromas are rare, benign intracranial tumours. There are a variety of treatment options, with no clear optimal management strategy and wide variation in treated outcomes. We report the outcomes from a 15 year cohort of patients treated at our centre using fractionated stereotactic radiotherapy (52.5 Gy in 25 fractions).
   Materials and methods: We analysed a retrospective case series. Patients were identified from patient records and a retrospective review of case notes and imaging reports was undertaken. We assessed tumour response using RECIST criteria and recorded toxicity. Progression-free survival was estimated using the Kaplan-Meier method. The study was conducted according to the STROBE guidelines.
   Results: In total, 93 patients were identified; 83 patients had follow-up data, with a median follow-up period of 5.7 years. The overall control rate using RECIST criteria was 92%. Data on complications were available for 90 patients, with six (7%) experiencing a reduction in hearing, one (1%) developing trigeminal nerve dysfunction and one (1%) a deterioration in facial nerve function. Other toxicities included four (4%) patients who developed hydrocephalus, requiring the placement of a shunt and one (1%) patient who developed radiation brainstem necrosis. After further evaluation this patient was deemed to have been treated within acceptable dose constraints.
   Conclusion: These data suggest that a good control rate of acoustic neuromas is achievable using fractionated stereotactic radiotherapy to a dose of 52.5 Gy in 25 fractions. Toxicity is considered acceptable but the episode of radiation brainstem necrosis remains of concern and is the subject of further work. (C) 2013 The Royal College of Radiologists. Published by Elsevier Ltd. All rights reserved.
C1 [Woolf, D. K.; Goh, C. L.; Henderson, D. R.; Menashy, R. V.; Simpson, N.; Mastroianni, B.; Collis, C. H.] Royal Free Hosp, Dept Oncol, London NW3 2QG, England.
   [Williams, M.] Imperial Coll Hlth NHS Trust, Charing Cross Hosp, Dept Clin Oncol, London, England.
C3 University of London; University College London; Royal Free London NHS
   Foundation Trust; UCL Medical School; Imperial College London
RP Woolf, DK (通讯作者)，Royal Free Hosp, Dept Oncol, Pond St, London NW3 2QG, England.
EM dwoolf@doctors.org.uk
OI Williams, Matt/0000-0001-7096-0718
CR Combs SE, 2005, INT J RADIAT ONCOL, V63, P75, DOI 10.1016/j.ijrobp.2005.01.055
   Eisenhauer EA, 2009, EUR J CANCER, V45, P228, DOI 10.1016/j.ejca.2008.10.026
   Flickinger JC, 2002, INT J RADIAT ONCOL, V54, P311, DOI 10.1016/S0360-3016(02)02964-4
   Gal TJ, 2010, OTOLARYNG HEAD NECK, V142, P677, DOI 10.1016/j.otohns.2010.01.037
   GILL SS, 1991, INT J RADIAT ONCOL, V20, P599, DOI 10.1016/0360-3016(91)90076-G
   Kapoor S, 2011, INT J RADIAT ONCOL, V81, P647, DOI 10.1016/j.ijrobp.2010.06.006
   Koh ES, 2007, CANCER, V109, P1203, DOI 10.1002/cncr.22499
   Kopp C, 2011, INT J RADIAT ONCOL, V80, P1485, DOI 10.1016/j.ijrobp.2010.04.057
   Maire JP, 2006, INT J RADIAT ONCOL, V66, P170, DOI 10.1016/j.ijrobp.2006.04.017
   Mayo C, 2010, INT J RADIAT ONCOL, V76, pS36, DOI 10.1016/j.ijrobp.2009.08.078
   Powell C, 2011, INT J RADIAT ONCOL, V80, P1143, DOI 10.1016/j.ijrobp.2010.04.019
   Roehm PC, 2007, OTOL NEUROTOL, V28, P708, DOI 10.1097/01.mao.0000281805.44197.ec
   Scolares CA, 2008, OTOL NEUROTOL, V29, P829
   Shohet J., 2009, EMEDICINE
   Smouha EE, 2005, LARYNGOSCOPE, V115, P450, DOI 10.1097/00005537-200503000-00011
   Sweeney P, 2009, OTOLARYNG CLIN N AM, V42, P655, DOI 10.1016/j.otc.2009.04.008
   Williams JA, 2002, INT J RADIAT ONCOL, V54, P500, DOI 10.1016/S0360-3016(02)02763-3
   Yang I, 2009, J NEURO-ONCOL, V93, P41, DOI 10.1007/s11060-009-9842-3
   Yang I, 2009, J CLIN NEUROSCI, V16, P742, DOI 10.1016/j.jocn.2008.09.023
NR 19
TC 26
Z9 26
U1 0
U2 6
PU ELSEVIER SCIENCE LONDON
PI LONDON
PA 84 THEOBALDS RD, LONDON WC1X 8RR, ENGLAND
SN 0936-6555
EI 1433-2981
J9 CLIN ONCOL-UK
JI Clin. Oncol.
PD DEC
PY 2013
VL 25
IS 12
BP 734
EP 738
DI 10.1016/j.clon.2013.08.002
PG 5
WC Oncology
WE Science Citation Index Expanded (SCI-EXPANDED)
SC Oncology
GA 248FH
UT WOS:000326679400008
PM 23973046
DA 2023-08-27
ER

PT J
AU Berends, AMA
   Kerstens, MN
   Lenders, JWM
   Timmers, HJLM
AF Berends, Annika M. A.
   Kerstens, Michiel N.
   Lenders, Jacques W. M.
   Timmers, Henri J. L. M.
TI Approach to the Patient: Perioperative Management of the Patient with
   Pheochromocytoma or Sympathetic Paraganglioma
SO JOURNAL OF CLINICAL ENDOCRINOLOGY & METABOLISM
LA English
DT Article
DE perioperative management; pheochromocytoma; sympathetic paraganglioma;
   alpha-receptor blockade
ID CALCIUM-CHANNEL BLOCKERS; LAPAROSCOPIC ADRENALECTOMY; HEMODYNAMIC
   INSTABILITY; ANESTHETIC MANAGEMENT; HISTAMINE-RELEASE; PREOPERATIVE
   PREPARATION; HYPERTENSIVE RESPONSE; ALPHA-METHYLTYROSINE; HALOTHANE
   ANESTHESIA; EUROPEAN-SOCIETY
AB Pheochromocytomas and sympathetic paraganglioma (PPGL) are rare chromaffin cell tumors originating in the adrenal medulla and sympathetic paraganglia, respectively, which share the capacity to synthesize and release catecholamines. The incidence of PPGL has increased in recent years. Surgical resection is the only curative treatment for PPGL. Management of patients with PPGL is complex and should be done by a specialized multidisciplinary team in centers with broad expertise. Surgical resection of a PPGL is a high-risk procedure for which optimal pretreatment with antihypertensive drugs is required in combination with state-of-the-art surgical procedures and anesthesiological techniques. In this article we discuss the underlying evidence and the pros and cons of presurgical medical preparation. Finally, the areas of uncertainty and controversies in this field are addressed.
C1 [Berends, Annika M. A.; Kerstens, Michiel N.] Univ Groningen, Univ Med Ctr Groningen, Dept Endocrinol, NL-9700 CC Groningen, Netherlands.
   [Lenders, Jacques W. M.; Timmers, Henri J. L. M.] Radboud Univ Nijmegen, Dept Internal Med, Med Ctr, NL-6500 HB Nijmegen, Netherlands.
   [Lenders, Jacques W. M.] Tech Univ Dresden, Univ Hosp Carl Gustav Carus, Dept Med 3, Dresden, Germany.
C3 University of Groningen; Radboud University Nijmegen; Technische
   Universitat Dresden; Carl Gustav Carus University Hospital
RP Timmers, HJLM (通讯作者)，Radboud Univ Nijmegen, Dept Internal Med, Med Ctr Nijmegen, Sect Endocrinol, Geert Grootepl Zuid 10,POB 9101, NL-6525 GA Nijmegen, Netherlands.
EM Henri.Timmers@radboudumc.nl
RI Timmers, Henri JLM/A-4641-2010
CR Adameova A, 2009, CAN J PHYSIOL PHARM, V87, P493, DOI [10.1139/Y09-042, 10.1139/y09-042]
   Agrawal R, 2014, WORLD J SURG, V38, P716, DOI 10.1007/s00268-013-2325-x
   Alemanno G, 2017, UPDATES SURG, V69, P509, DOI 10.1007/s13304-017-0459-3
   AMARANATH L, 1988, ANESTH ANALG, V67, P1127, DOI 10.1213/00000539-198867110-00025
   APGAR V, 1951, AMA ARCH SURG, V62, P634, DOI 10.1001/archsurg.1951.01250030644004
   Araki S, 2019, INT J UROL, V26, P273, DOI 10.1111/iju.13864
   Aslan NA, 2018, TURK J ANAESTHESIOL, V46, P367, DOI 10.5152/TJAR.2018.44442
   Barczynski M, 2014, ANN SURG, V260, P740, DOI 10.1097/SLA.0000000000000982
   Barrett C, 2015, CLIN ENDOCRINOL, V83, P622, DOI 10.1111/cen.12813
   Barth E, 2007, CRIT CARE MED, V35, pS508, DOI 10.1097/01.CCM.0000278047.06965.20
   Berends AMA, 2018, EUR J INTERN MED, V51, P68, DOI 10.1016/j.ejim.2018.01.015
   BITTAR DA, 1979, ANESTHESIOLOGY, V50, P366, DOI 10.1097/00000542-197904000-00019
   BOUTROS AR, 1990, CLEV CLIN J MED, V57, P613, DOI 10.3949/ccjm.57.7.613
   Breslin DS, 2003, ANAESTHESIA, V58, P358, DOI 10.1046/j.1365-2044.2003.03080.x
   BRIGGS RSJ, 1978, LANCET, V1, P1045
   BROGDEN RN, 1981, DRUGS, V21, P81, DOI 10.2165/00003495-198121020-00001
   Brouwers FM, 2003, REV ENDOCR METAB DIS, V4, P121, DOI 10.1023/A:1022981801344
   Brunaud L, 2014, SURGERY, V156, P1410, DOI 10.1016/j.surg.2014.08.022
   BRUNJES S, 1960, NEW ENGL J MED, V262, P393, DOI 10.1056/NEJM196002252620805
   Bruynzeel H, 2010, J CLIN ENDOCR METAB, V95, P678, DOI 10.1210/jc.2009-1051
   Buisset C, 2021, SURG ENDOSC, V35, P728, DOI 10.1007/s00464-020-07439-1
   Buitenwerf E, 2020, J CLIN ENDOCR METAB, V105, P2381, DOI 10.1210/clinem/dgz188
   Buitenwerf E, 2019, EUR J ANAESTH, V36, P290, DOI 10.1097/EJA.0000000000000941
   Burnichon N, 2016, CURR OPIN ONCOL, V28, P5, DOI 10.1097/CCO.0000000000000249
   Butz JJ, 2017, INT J SURG, V46, P1, DOI 10.1016/j.ijsu.2017.08.026
   Chai YJ, 2019, ANN SURG, V269, P842, DOI 10.1097/SLA.0000000000002603
   Chang Kyung-Ho, 2004, Masui, V53, P1391
   Chen YF, 2014, SURGERY, V156, P1404, DOI 10.1016/j.surg.2014.08.020
   Connor D, 2016, BJA EDUC, V16, P153, DOI 10.1093/bjaed/mkv033
   Crona J, 2014, PLOS ONE, V9, DOI 10.1371/journal.pone.0086756
   Dahia PLM, 2014, NAT REV CANCER, V14, P108, DOI 10.1038/nrc3648
   Deeks ED, 2009, AM J CARDIOVASC DRUG, V9, P117, DOI 10.2165/00129784-200909020-00006
   DEOREO GA, 1974, J UROLOGY, V111, P715, DOI 10.1016/S0022-5347(17)60053-3
   DESMONTS JM, 1977, BRIT J ANAESTH, V49, P991, DOI 10.1093/bja/49.10.991
   Dhalla NS, 2010, FUND CLIN PHARMACOL, V24, P539, DOI 10.1111/j.1472-8206.2010.00836.x
   Dunning J, 2006, EUR J CARDIO-THORAC, V30, P852, DOI 10.1016/j.ejcts.2006.09.003
   EBERT TJ, 1993, ANESTHESIOLOGY, V79, P444, DOI 10.1097/00000542-199309000-00006
   Ein SH, 1997, PEDIATR SURG INT, V12, P595
   Eisenhofer G, 2007, DRUG SAFETY, V30, P1031, DOI 10.2165/00002018-200730110-00004
   ENGELMAN K, 1968, J CLIN INVEST, V47, P577, DOI 10.1172/JCI105754
   Erdogan MA, 2016, TURK J ANAESTHESIOL, V44, P47, DOI 10.5152/TJAR.2016.25993
   ETSTEN BE, 1965, ANESTHESIOLOGY, V26, P688, DOI 10.1097/00000542-196509000-00022
   Falhammar H, 2018, ENDOCR CONNECT, V7, P186, DOI 10.1530/EC-17-0321
   Fassnacht M, 2016, EUR J ENDOCRINOL, V175, pG1, DOI 10.1530/EJE-16-0467
   FEEK CM, 1980, BRIT MED J, V281, P387, DOI 10.1136/bmj.281.6236.387-a
   Fishbein L, 2013, ANN SURG ONCOL, V20, P1444, DOI 10.1245/s10434-013-2942-5
   FLACKE JW, 1987, ANESTH ANALG, V66, P723
   Gabrielson G V, 1987, J Cardiothorac Anesth, V1, P554, DOI 10.1016/0888-6296(87)90042-1
   GENCARELLI PJ, 1981, ANESTHESIOLOGY, V55, P690, DOI 10.1097/00000542-198155060-00017
   Geroula A, 2019, EUR J ENDOCRINOL, V181, P409, DOI 10.1530/EJE-19-0159
   Giavarini A, 2013, HEART, V99, P1438, DOI 10.1136/heartjnl-2013-304073
   GORDON RD, 1992, CLIN EXP PHARMACOL P, V19, P287, DOI 10.1111/j.1440-1681.1992.tb00453.x
   Gosse P, 2009, J HUM HYPERTENS, V23, P605, DOI 10.1038/jhh.2008.172
   GRIMSON KS, 1949, JAMA-J AM MED ASSOC, V140, P1273, DOI 10.1001/jama.1949.82900510003006a
   Groeben H, 2020, BRIT J SURG, V107, pE170, DOI 10.1002/bjs.11378
   Groeben H, 2017, BRIT J ANAESTH, V118, P182, DOI 10.1093/bja/aew392
   Gruber LM, 2019, J CLIN ENDOCR METAB, V104, P1386, DOI 10.1210/jc.2018-01707
   Gu YW, 2017, CARDIOL REV, V25, P215, DOI 10.1097/CRD.0000000000000141
   Guillemot J, 2009, ENDOCR-RELAT CANCER, V16, P281, DOI 10.1677/ERC-08-0190
   Habbe N, 2013, WORLD J SURG, V37, P1141, DOI 10.1007/s00268-013-1933-9
   Hebert CJ, 2008, PRIMARY CARE, V35, P475, DOI 10.1016/j.pop.2008.05.001
   Herroeder S, 2011, ANESTHESIOLOGY, V114, P971, DOI 10.1097/ALN.0b013e318210483d
   Hottinger Daniel G, 2014, J Anaesthesiol Clin Pharmacol, V30, P462, DOI 10.4103/0970-9185.142799
   HULL CJ, 1986, BRIT J ANAESTH, V58, P1453, DOI 10.1093/bja/58.12.1453
   HUMBLE RM, 1967, ANAESTHESIA, V22, P296, DOI 10.1111/j.1365-2044.1967.tb02731.x
   James MF, 2004, ANESTH ANALG, V99, P680, DOI 10.1213/01.ANE.0000133136.01381.52
   JAMES MFM, 1989, BRIT J ANAESTH, V62, P616, DOI 10.1093/bja/62.6.616
   JANECZKO GF, 1977, ANESTH ANALG, V56, P62
   JONES RM, 1981, CAN ANAESTH SOC J, V28, P394, DOI 10.1007/BF03007810
   Joris JL, 1999, ANESTH ANALG, V88, P16, DOI 10.1097/00000539-199901000-00004
   JUAN D, 1982, SOUTHERN MED J, V75, P211, DOI 10.1097/00007611-198202000-00022
   Kinney MAO, 2002, J CARDIOTHOR VASC AN, V16, P359, DOI 10.1053/jcan.2002.124150
   Kinney MAO, 2000, ANESTH ANALG, V91, P1118, DOI 10.1097/00000539-200011000-00013
   Kocak S, 2002, INT SURG, V87, P191
   Koh YHM, 2008, J PAIN SYMPTOM MANAG, V35, P239, DOI 10.1016/j.jpainsymman.2007.11.002
   Kong H, 2018, EUR J ANAESTH, V35, P898, DOI 10.1097/EJA.0000000000000844
   Koopman K, 2019, CANCERS, V11, DOI 10.3390/cancers11081070
   Lafont M, 2015, J CLIN ENDOCR METAB, V100, P417, DOI 10.1210/jc.2014-2998
   LATINI R, 1984, CLIN PHARMACOKINET, V9, P136, DOI 10.2165/00003088-198409020-00002
   Lebuffe G, 2005, ANAESTHESIA, V60, P439, DOI 10.1111/j.1365-2044.2005.04156.x
   Lenders JWM, 2020, J HYPERTENS, V38, P1443, DOI 10.1097/HJH.0000000000002438
   Lenders JWM, 2014, J CLIN ENDOCR METAB, V99, P1915, DOI 10.1210/jc.2014-1498
   Li JD, 2020, EJSO-EUR J SURG ONC, V46, P991, DOI 10.1016/j.ejso.2020.02.009
   LIPPMANN M, 1994, BRIT J ANAESTH, V72, P707, DOI 10.1093/bja/72.6.707
   Livingstone M, 2015, ANN SURG ONCOL, V22, P4175, DOI 10.1245/s10434-015-4519-y
   Lord MS, 2012, J CARDIOTHOR VASC AN, V26, P526, DOI 10.1053/j.jvca.2012.01.002
   Loyd RV, 2017, WHO CLASSIFICATION T, V4th
   MACCARTHY EP, 1983, PHARMACOTHERAPY, V3, P193
   Manger WM, 2006, ANN NY ACAD SCI, V1073, P1, DOI 10.1196/annals.1353.001
   MAZE M, 1983, ANESTHESIOLOGY, V59, P322, DOI 10.1097/00000542-198310000-00009
   Mazza A, 2014, ENDOCRINE, V45, P469, DOI 10.1007/s12020-013-0007-y
   McMillian WD, 2011, AM J HEALTH-SYST PH, V68, P130, DOI 10.2146/ajhp090619
   MIURA Y, 1988, AM HEART J, V116, P1785, DOI 10.1016/0002-8703(88)90230-X
   NAGUIB M, 1995, BRIT J ANAESTH, V75, P588, DOI 10.1093/bja/75.5.588
   NANA A, 1973, ACTA ANAESTH SCAND, V17, P83, DOI 10.1111/j.1399-6576.1973.tb00802.x
   Naranjo J, 2017, J CARDIOTHOR VASC AN, V31, P1427, DOI 10.1053/j.jvca.2017.02.023
   NAVARATNARAJAH M, 1984, BRIT J ANAESTH, V56, P1179, DOI 10.1093/bja/56.10.1179
   Neumann HPH, 2019, JAMA NETW OPEN, V2, DOI 10.1001/jamanetworkopen.2019.8898
   Ng JM, 2004, J CARDIOTHOR VASC AN, V18, P630, DOI 10.1053/j.jvca.2004.07.015
   Niederle MB, 2020, SURG ENDOSC, V34, P368, DOI 10.1007/s00464-019-06777-z
   Oda Y, 2018, JA CLIN REP, V4, DOI 10.1186/s40981-018-0212-z
   Pacak K, 2007, J CLIN ENDOCR METAB, V92, P4069, DOI 10.1210/jc.2007-1720
   PALOT M, 1991, ANN FR ANESTH, V10, P84, DOI 10.1016/S0750-7658(05)80276-X
   PAULETTO P, 1991, Hypertension (Dallas), V17, pIII75
   PETTERSSON K, 1990, CIRC RES, V67, P1027, DOI 10.1161/01.RES.67.4.1027
   PROYE C, 1989, SURGERY, V106, P1149
   Prys-Roberts C, 2000, BRIT J ANAESTH, V85, P44, DOI 10.1093/bja/85.1.44
   Prys-Roberts C, 2002, WORLD J SURG, V26, P1037, DOI 10.1007/s00268-002-6667-z
   RAM CVS, 1985, ARCH INTERN MED, V145, P2114, DOI 10.1001/archinte.145.11.2114
   Ramakrishna Harish, 2015, J Anaesthesiol Clin Pharmacol, V31, P317, DOI 10.4103/0970-9185.161665
   RIDDELL DH, 1963, ANN SURG, V157, P980, DOI 10.1097/00000658-196306000-00017
   Riester A, 2015, EUR J ENDOCRINOL, V173, P757, DOI 10.1530/EJE-15-0483
   ROSOW CE, 1982, ANESTHESIOLOGY, V56, P93, DOI 10.1097/00000542-198202000-00003
   Scholten A, 2013, J CLIN ENDOCR METAB, V98, P581, DOI 10.1210/jc.2012-3020
   Scholten A, 2011, EUR J ENDOCRINOL, V165, P91, DOI 10.1530/EJE-11-0148
   Schumann R, 2010, ACTA ANAESTH SCAND, V54, P393, DOI 10.1111/j.1399-6576.2009.02120.x
   Schweitzer ML, 2019, J SURG RES, V243, P309, DOI 10.1016/j.jss.2019.05.042
   Shin CH, 2018, ANN SURG, V267, P1084, DOI 10.1097/SLA.0000000000002220
   Sibal L, 2006, CLIN ENDOCRINOL, V65, P186, DOI 10.1111/j.1365-2265.2006.02571.x
   Smith-Bindman R, 2012, JAMA-J AM MED ASSOC, V307, P2400, DOI 10.1001/jama.2012.5960
   STAMENKOVIC L, 1976, ANAESTHESIA, V31, P941, DOI 10.1111/j.1365-2044.1976.tb11907.x
   Stefanidis D, 2013, SURG ENDOSC, V27, P3960, DOI 10.1007/s00464-013-3169-z
   Steinsapir J, 1997, ARCH INTERN MED, V157, P901, DOI 10.1001/archinte.157.8.901
   Stolk RF, 2013, J CLIN ENDOCR METAB, V98, P1100, DOI 10.1210/jc.2012-3669
   STONER TR, 1968, ANESTHESIOLOGY, V29, P1228, DOI 10.1097/00000542-196811000-00025
   STREBEL S, 1991, ACTA ANAESTH SCAND, V35, P275, DOI 10.1111/j.1399-6576.1991.tb03287.x
   SUMIKAWA K, 1985, ANESTHESIOLOGY, V62, P17, DOI 10.1097/00000542-198501000-00004
   SUMIKAWA K, 1977, ANESTHESIOLOGY, V46, P359, DOI 10.1097/00000542-197705000-00014
   Taieb D, 2019, EUR J NUCL MED MOL I, V46, P2112, DOI 10.1007/s00259-019-04398-1
   Thanapaalasingham K, 2015, CAN J ANESTH, V62, P1303, DOI 10.1007/s12630-015-0480-2
   Toledo RA, 2017, NAT REV ENDOCRINOL, V13, P233, DOI 10.1038/nrendo.2016.185
   Tuncel Meryem, 2003, Am J Cardiovasc Drugs, V3, P21, DOI 10.2165/00129784-200303010-00003
   Ulchaker JC, 1999, J UROLOGY, V161, P764, DOI 10.1016/S0022-5347(01)61762-2
   van der Horst-Schrivers ANA, 2006, NETH J MED, V64, P290
   VATNER SF, 1974, CIRC RES, V34, P812, DOI 10.1161/01.RES.34.6.812
   Vieira E, 2004, N-S ARCH PHARMACOL, V369, P179, DOI 10.1007/s00210-003-0858-5
   Wachtel H, 2015, ANN SURG ONCOL, V22, pS646, DOI 10.1245/s10434-015-4862-z
   Walz MK, 2006, WORLD J SURG, V30, P899, DOI 10.1007/s00268-005-0373-6
   Weingarten TN, 2010, UROLOGY, V76, DOI 10.1016/j.urology.2010.03.032
   Whitelaw BC, 2014, CLIN ENDOCRINOL, V80, P13, DOI 10.1111/cen.12324
   Williams MD, 2017, HEAD NECK PATHOL, V11, P88, DOI 10.1007/s12105-017-0786-1
   Yamazaki Y, 2018, J ANESTH, V32, P167, DOI 10.1007/s00540-018-2447-2
   Zhu Y, 2010, ENDOCRINE, V38, P254, DOI 10.1007/s12020-010-9381-x
   Zipes DP, 2006, EUROPACE, V8, P746, DOI 10.1093/europace/eul108
NR 144
TC 21
Z9 21
U1 0
U2 1
PU ENDOCRINE SOC
PI WASHINGTON
PA 2055 L ST NW, SUITE 600, WASHINGTON, DC 20036 USA
SN 0021-972X
EI 1945-7197
J9 J CLIN ENDOCR METAB
JI J. Clin. Endocrinol. Metab.
PD SEP
PY 2020
VL 105
IS 9
BP 3088
EP 3102
DI 10.1210/clinem/dgaa441
PG 15
WC Endocrinology & Metabolism
WE Science Citation Index Expanded (SCI-EXPANDED)
SC Endocrinology & Metabolism
GA NW2UY
UT WOS:000574866500075
PM 32726444
OA Green Published, Bronze
DA 2023-08-27
ER

PT J
AU Picart, T
   Meyronet, D
   Pallud, J
   Dumot, C
   Metellus, P
   Zouaoui, S
   Berhouma, M
   Ducray, F
   Bauchet, L
   Guyotat, J
AF Picart, Thiebaud
   Meyronet, David
   Pallud, Johan
   Dumot, Chloe
   Metellus, Philippe
   Zouaoui, Sonia
   Berhouma, Moncef
   Ducray, Francois
   Bauchet, Luc
   Guyotat, Jacques
CA Soc Francaise Neurochirurg
TI Management, functional outcomes and survival in a French multicentric
   series of 118 adult patients with cerebellar glioblastoma
SO JOURNAL OF CANCER RESEARCH AND CLINICAL ONCOLOGY
LA English
DT Article
DE Cerebellar glioblastoma; Neuro-oncology; Neurosurgery; Onco-functional
   outcome; Survival analysis
ID LOW-GRADE GLIOMAS; PROGNOSTIC-FACTORS; MALIGNANT GLIOMA; TUMOR;
   MULTIFORME; RESECTION; DATABASE; EPIDEMIOLOGY; PATTERNS; CHILDREN
AB Purpose To analyze the outcomes and predictors in a large series of cerebellar glioblastomas in order to guide patient management. Methods The French brain tumor database and the Club de Neuro-Oncologie of the Societe Francaise de Neurochirurgie retrospectively identified adult patients with cerebellar glioblastoma diagnosed between 2003 and 2017. Diagnosis was confirmed by a centralized neuropathological review. Results Data from 118 cerebellar glioblastoma patients were analyzed (mean age 55.9 years, 55.1% males). The clinical presentation associated raised intracranial pressure (50.8%), static cerebellar syndrome (68.6%), kinetic cerebellar syndrome (49.2%) and/or cranial nerve disorders (17.8%). Glioblastomas were hemispheric (55.9%), vermian (14.4%) or both (29.7%). Hydrocephalus was present in 49 patients (41.5%). Histologically, tumors corresponded either to IDH-wild-type or to K27-mutant glioblastomas. Surgery consisted of total (12.7%), subtotal (35.6%), partial resection (33.9%) or biopsy (17.8%). The postoperative Karnofsky performance status was improved, stable and worsened in 22.4%, 43.9% and 33.7% of patients, respectively. Progression-free and overall survivals reached 5.1 months and 9.1 months, respectively. Compared to other surgical strategies, total or subtotal resection improved the Karnofsky performance status (33.3% vs 12.5%, p < 0.001), prolonged progression-free and overall survivals (6.5 vs 4.3 months, p = 0.015 and 16.7 vs 6.2 months, p < 0.001, respectively) and had a comparable complication rate (40.4% vs 31.1%, p = 0.29). After total or subtotal resection, the functional outcomes were correlated with age (p = 0.004) and cerebellar hemispheric tumor location (p < 0.001) but not brainstem infiltration (p = 0.16). Conclusion In selected patients, maximal resection of cerebellar glioblastoma is associated with improved onco-functional outcomes, compared with less invasive procedures.
C1 [Picart, Thiebaud; Dumot, Chloe; Berhouma, Moncef; Guyotat, Jacques] Hosp Civils Lyon, Dept Neurosurg, Hop Neurol Pierre Wertheimer, 59 Blvd Pinel, F-69667 Bron, France.
   [Picart, Thiebaud; Meyronet, David; Dumot, Chloe; Berhouma, Moncef; Ducray, Francois] Claude Bernard Univ Lyon 1, Lyon, France.
   [Picart, Thiebaud; Meyronet, David; Ducray, Francois] Canc Res Ctr Lyon, Dept Canc Cell Plastic, INSERM U1052, Lyon, France.
   [Meyronet, David] Hosp Civils Lyon, Grp Hosp Est, Dept Neuropathol, Bron, France.
   [Pallud, Johan] Hop St Anne, Dept Neurosurg, Paris, France.
   [Pallud, Johan] Univ Paris 05, Sorbonne Paris Cite, Paris, France.
   [Pallud, Johan] Inst Psychiat & Neurosci Paris, INSERM U894, IMA Brain, Paris, France.
   [Dumot, Chloe] Univ Claude Bernard Lyon 1, CarMeN Lab, Inserm U1060, INSA Lyon,INRA U1397, Lyon, France.
   [Metellus, Philippe] Hop Prive Clairval, Ramsay Gen Sante, Marseille, France.
   [Metellus, Philippe] Univ Aix Marseille, Inst Neurophysiopathol, UMR 7051, Marseille, France.
   [Zouaoui, Sonia; Bauchet, Luc] Montpellier Univ Hosp, Dept Neurosurg, Montpellier, France.
   [Zouaoui, Sonia; Bauchet, Luc] Montpellier Univ Hosp, FBTDB French Brain Tumor DataBase, Montpellier, France.
   [Berhouma, Moncef] Univ Lyon, CREATIS Lab, Inserm U1206, UMR 5220, Villeurbanne, France.
   [Ducray, Francois] Hop Neurol & Neurochirurg P Wertheimer, Dept Neurooncol, Hosp Civils Lyon, Bron, France.
   [Bauchet, Luc] Hop St Eloi, INSERM U1051, Inst Neurosci Montpellier, Montpellier, France.
C3 CHU Lyon; UDICE-French Research Universities; Universite Claude Bernard
   Lyon 1; Institut National de la Sante et de la Recherche Medicale
   (Inserm); UDICE-French Research Universities; Universite Claude Bernard
   Lyon 1; UNICANCER; Centre Leon Berard; CHU Lyon; UDICE-French Research
   Universities; Universite Paris Cite; GHU PARIS Psychiatrie
   Neurosciences; UDICE-French Research Universities; Universite Paris
   Cite; Institut National de la Sante et de la Recherche Medicale
   (Inserm); UDICE-French Research Universities; Universite Paris Cite;
   INRAE; Institut National de la Sante et de la Recherche Medicale
   (Inserm); Institut National des Sciences Appliquees de Lyon - INSA Lyon;
   UDICE-French Research Universities; Universite Claude Bernard Lyon 1;
   UDICE-French Research Universities; Aix-Marseille Universite; Universite
   de Montpellier; CHU de Montpellier; Universite de Montpellier; CHU de
   Montpellier; Centre National de la Recherche Scientifique (CNRS); CNRS -
   Institute for Engineering & Systems Sciences (INSIS); Institut National
   de la Sante et de la Recherche Medicale (Inserm); Institut National des
   Sciences Appliquees de Lyon - INSA Lyon; CHU Lyon; Institut National de
   la Sante et de la Recherche Medicale (Inserm); Universite de
   Montpellier; CHU de Montpellier
RP Picart, T (通讯作者)，Hosp Civils Lyon, Dept Neurosurg, Hop Neurol Pierre Wertheimer, 59 Blvd Pinel, F-69667 Bron, France.; Picart, T (通讯作者)，Claude Bernard Univ Lyon 1, Lyon, France.; Picart, T (通讯作者)，Canc Res Ctr Lyon, Dept Canc Cell Plastic, INSERM U1052, Lyon, France.
EM thiebaud.picart@chu-lyon.fr
RI PICART, Thiébaud/AAD-6077-2021; Dumot, Chloe/HOC-4392-2023; Berhouma,
   Moncef/H-4085-2013
OI Dumot, Chloe/0000-0003-1333-2533; Berhouma, Moncef/0000-0003-1852-071X;
   Soulard, Gwenaelle/0000-0002-7902-1992; Ducray,
   Francois/0000-0002-8150-5785; Fabbro-Peray, Pascale/0000-0001-8809-7780;
   Peyre, Matthieu/0000-0001-8470-9516; bauchet, luc/0000-0003-1077-2496;
   Metellus, Philippe/0000-0001-8987-8116
CR Adams H, 2013, WORLD NEUROSURG, V80, pE237, DOI 10.1016/j.wneu.2013.02.010
   Akimoto J, 2009, BRAIN TUMOR PATHOL, V26, P59, DOI 10.1007/s10014-009-0248-x
   ALBERT FK, 1994, NEUROSURGERY, V34, P45, DOI 10.1097/00006123-199401000-00008
   Audureau E, 2018, J NEURO-ONCOL, V136, P565, DOI 10.1007/s11060-017-2685-4
   Babu R, 2013, J CLIN NEUROSCI, V20, P1117, DOI 10.1016/j.jocn.2012.12.006
   Chaichana KL, 2014, WORLD NEUROSURG, V82, pE257, DOI 10.1016/j.wneu.2014.01.019
   CHAMBERLAIN MC, 1990, CANCER, V65, P337, DOI 10.1002/1097-0142(19900115)65:2<337::AID-CNCR2820650226>3.0.CO;2-P
   Cho HJ, 2019, NEURO-ONCOLOGY, V21, P47, DOI 10.1093/neuonc/noy123
   Darlix A, 2017, J NEURO-ONCOL, V131, P525, DOI 10.1007/s11060-016-2318-3
   Djalilian HR, 1998, J NEURO-ONCOL, V36, P247, DOI 10.1023/A:1005704006244
   Dressler EV, 2019, NEURO-ONCOL PRACT, V6, P37, DOI 10.1093/nop/npy014
   Duffau H, 2009, CURR OPIN ONCOL, V21, P543, DOI 10.1097/CCO.0b013e3283305996
   Fabbro-Peray P, 2019, J NEURO-ONCOL, V142, P91, DOI 10.1007/s11060-018-03065-z
   Flower H, 2020, BRIT J NEUROSURG, V34, P669, DOI 10.1080/02688697.2019.1690127
   Gopalakrishnan CV, 2012, J CLIN NEUROSCI, V19, P1684, DOI 10.1016/j.jocn.2011.12.035
   Grossman SA, 2007, J CLIN ONCOL, V25, DOI 10.1200/JCO.2006.08.1661
   Hong B, 2018, ACTA NEUROCHIR, V160, P2237, DOI 10.1007/s00701-018-3673-y
   Ilg W, 2008, BRAIN, V131, P2913, DOI 10.1093/brain/awn246
   Jeswani S, 2013, NEUROSURGERY, V73, P240, DOI 10.1227/01.neu.0000430288.85680.37
   Konczak J, 2005, BRAIN, V128, P1428, DOI 10.1093/brain/awh385
   Lacroix M, 2001, J NEUROSURG, V95, P190, DOI 10.3171/jns.2001.95.2.0190
   Lakicevic G, 2014, J NEUROL SURG REP, V75, pE117, DOI 10.1055/s-0034-1376198
   Li YM, 2016, J NEUROSURG, V124, P977, DOI 10.3171/2015.5.JNS142087
   Louis DN, 2016, ACTA NEUROPATHOL, V131, P803, DOI 10.1007/s00401-016-1545-1
   Mandel JJ, 2014, J NEURO-ONCOL, V120, P597, DOI 10.1007/s11060-014-1592-1
   Molinaro AM, 2020, JAMA ONCOL, V6, P495, DOI 10.1001/jamaoncol.2019.6143
   Nakata S, 2017, BRAIN TUMOR PATHOL, V34, P113, DOI 10.1007/s10014-017-0288-6
   Ng S, 2020, NEURO-ONCOLOGY, V22, P851, DOI 10.1093/neuonc/noz227
   Nomura M, 2017, ACTA NEUROPATHOL, V134, P941, DOI 10.1007/s00401-017-1771-1
   Patil CG, 2012, NEUROSURG CLIN N AM, V23, P343, DOI 10.1016/j.nec.2012.01.012
   Picart T, 2019, NEUROCHIRURGIE, V65, P164, DOI 10.1016/j.neuchi.2019.04.005
   Picart T, 2018, BRIT J NEUROSURG, V32, P610, DOI 10.1080/02688697.2018.1501465
   Picart T, 2018, J NEURO-ONCOL, V136, P555, DOI 10.1007/s11060-017-2682-7
   Porter JM, 1999, BRIT J ANAESTH, V82, P117, DOI 10.1093/bja/82.1.117
   Reinhardt A, 2019, ACTA NEUROPATHOL COM, V7, DOI 10.1186/s40478-019-0801-8
   Rigau V, 2011, BRAIN PATHOL, V21, P633, DOI 10.1111/j.1750-3639.2011.00491.x
   Salvati M, 2003, NEUROSURG REV, V26, P275, DOI 10.1007/s10143-003-0276-7
   Sanai N, 2011, J NEUROSURG, V115, P948, DOI [10.3171/2011.7.JNS10238, 10.3171/2011.7.JNS101238]
   Schoch B, 2010, CEREBELLUM, V9, P324, DOI 10.1007/s12311-010-0165-x
   Singla Navneet, 2016, Surg Neurol Int, V7, pS170, DOI 10.4103/2152-7806.178569
   Sreenivasan SA, 2016, J CANCER RES THER, V12, P161, DOI 10.4103/0973-1482.153999
   Srinivasan Visish M, 2016, Surg Neurol Int, V7, pS1135, DOI 10.4103/2152-7806.196922
   Stark AM, 2010, J CLIN NEUROSCI, V17, P1248, DOI 10.1016/j.jocn.2010.02.015
   Takahashi Y, 2014, MOL MED REP, V10, P2383, DOI 10.3892/mmr.2014.2549
   Tauziede-Espariat A, 2018, CLIN NEUROPATHOL, V37, P209, DOI 10.5414/NP301104
   Tsung AJ, 2011, J NEURO-ONCOL, V105, P555, DOI 10.1007/s11060-011-0617-2
   Weber DC, 2006, INT J RADIAT ONCOL, V66, P179, DOI 10.1016/j.ijrobp.2006.04.035
   Wen PY, 2010, J CLIN ONCOL, V28, P1963, DOI 10.1200/JCO.2009.26.3541
   Wong TT, 2015, CHILD NERV SYST, V31, P1687, DOI 10.1007/s00381-015-2884-2
   Wu J, 2016, NEURO-ONCOLOGY, V18, P902, DOI 10.1093/neuonc/now016
   Yang SF, 2013, INT J NEUROSCI, V123, P691, DOI 10.3109/00207454.2013.791292
   Zouaoui S, 2012, NEUROCHIRURGIE, V58, P4, DOI 10.1016/j.neuchi.2012.01.004
NR 52
TC 5
Z9 6
U1 1
U2 5
PU SPRINGER
PI NEW YORK
PA ONE NEW YORK PLAZA, SUITE 4600, NEW YORK, NY, UNITED STATES
SN 0171-5216
EI 1432-1335
J9 J CANCER RES CLIN
JI J. Cancer Res. Clin. Oncol.
PD JUN
PY 2021
VL 147
IS 6
BP 1843
EP 1856
DI 10.1007/s00432-020-03474-6
EA JAN 2021
PG 14
WC Oncology
WE Science Citation Index Expanded (SCI-EXPANDED)
SC Oncology
GA RT7TC
UT WOS:000605097200001
PM 33399987
DA 2023-08-27
ER

PT J
AU Welander, J
   Larsson, C
   Backdahl, M
   Hareni, N
   Sivler, T
   Brauckhoff, M
   Soderkvist, P
   Gimm, O
AF Welander, Jenny
   Larsson, Catharina
   Backdahl, Martin
   Hareni, Niyaz
   Sivler, Tobias
   Brauckhoff, Michael
   Soderkvist, Peter
   Gimm, Oliver
TI Integrative genomics reveals frequent somatic NF1 mutations in sporadic
   pheochromocytomas
SO HUMAN MOLECULAR GENETICS
LA English
DT Article
ID VON-HIPPEL-LINDAU; NEUROFIBROMATOSIS TYPE-1 GENE; MALIGNANT
   PHEOCHROMOCYTOMAS; EPIGENETIC ANALYSIS; MAX MUTATIONS; HEREDITARY; SDHD;
   PARAGANGLIOMAS; BENIGN; HYBRIDIZATION
AB Pheochromocytomas are neuroendocrine tumors of the adrenal medulla which can occur either sporadically or in the context of hereditary tumor syndromes. Whereas the genetic background of hereditary pheochromocytomas is becoming rather well-defined, very little is known about the more common sporadic form of the disease which constitutes approximate to 70 of all cases. In this study, we elucidate some of the molecular mechanisms behind sporadic pheochromocytoma by performing a comprehensive analysis of copy number alterations, gene expression, promoter methylation and somatic mutations in the genes RET, VHL, NF1, SDHA, SDHB, SDHC, SDHD, SDHAF2, KIF1B, TMEM127 and MAX, which have been associated with hereditary pheochromocytoma or paraganglioma. Our genomic and genetic analyses of 42 sporadic pheochromocytomas reveal that a large proportion (83) has an altered copy number in at least one of the known susceptibility genes, often in association with an altered messenger RNA (mRNA) expression. Specifically, 11 sporadic tumors (26) displayed a loss of one allele of the NF1 gene, which significantly correlated with a reduced NF1 mRNA expression. Subsequent sequencing of NF1 mRNA, followed by confirmation in the corresponding genomic DNA (gDNA), revealed somatic truncating mutations in 10 of the 11 tumors with NF1 loss. Our results thus suggest that the NF1 gene constitutes the most frequent (24) target of somatic mutations so far known in sporadic pheochromocytomas.
C1 [Welander, Jenny; Hareni, Niyaz; Sivler, Tobias; Soderkvist, Peter; Gimm, Oliver] Linkoping Univ, Dept Clin & Expt Med, Fac Hlth Sci, SE-58185 Linkoping, Sweden.
   [Larsson, Catharina; Backdahl, Martin] Karolinska Inst, Karolinska Univ Hosp, Dept Mol Med & Surg, SE-17176 Stockholm, Sweden.
   [Brauckhoff, Michael] Haukeland Hosp, Dept Surg Sci, NO-5021 Bergen, Norway.
   [Gimm, Oliver] Cty Council Ostergotland, Dept Surg, SE-58185 Linkoping, Sweden.
C3 Linkoping University; Karolinska Institutet; Karolinska University
   Hospital; University of Bergen; Haukeland University Hospital; City
   Council Ostergotland
RP Welander, J (通讯作者)，Linkoping Univ, Dept Clin & Expt Med, Fac Hlth Sci, SE-58185 Linkoping, Sweden.
EM jenny.welander@liu.se
OI Hareni, Niyaz/0000-0001-8626-3909
FU University of Linkoping; Swedish Cancer Society; Cancer Society in
   Stockholm; Swedish Research Council
FX This work was supported by grants from the University of Linkoping (to
   O.G. and P. S.), the Swedish Cancer Society (to C. L.), the Cancer
   Society in Stockholm (to M. B.) and the Swedish Research Council (to
   P.S.).
CR Adzhubei IA, 2010, NAT METHODS, V7, P248, DOI 10.1038/nmeth0410-248
   Altshuler D, 2005, NATURE, V437, P1299, DOI 10.1038/nature04226
   Aranyi T, 2006, BMC BIOINFORMATICS, V7, DOI 10.1186/1471-2105-7-431
   Ars E, 2000, HUM MOL GENET, V9, P237, DOI 10.1093/hmg/9.2.237
   Banks RE, 2006, CANCER RES, V66, P2000, DOI 10.1158/0008-5472.CAN-05-3074
   Barron VA, 2012, BIOSCIENCE REP, V32, P131, DOI 10.1042/BSR20110060
   Bausch B, 2007, J CLIN ENDOCR METAB, V92, P2784, DOI 10.1210/jc.2006-2833
   Bayley JP, 2010, LANCET ONCOL, V11, P366, DOI 10.1016/S1470-2045(10)70007-3
   Bell D, 2011, NATURE, V474, P609, DOI 10.1038/nature10166
   Boyd KP, 2009, J AM ACAD DERMATOL, V61, P1, DOI 10.1016/j.jaad.2008.12.051
   Burnichon N, 2012, CLIN CANCER RES, V18, P2828, DOI 10.1158/1078-0432.CCR-12-0160
   Burnichon N, 2011, HUM MOL GENET, V20, P3974, DOI 10.1093/hmg/ddr324
   Cascon A, 2003, GENE CHROMOSOME CANC, V37, P220, DOI 10.1002/gcc.10212
   Chang YF, 2007, ANNU REV BIOCHEM, V76, P51, DOI 10.1146/annurev.biochem.76.050106.093909
   Chin L, 2008, NATURE, V455, P1061, DOI 10.1038/nature07385
   Comino-Mendez I, 2011, NAT GENET, V43, P663, DOI 10.1038/ng.861
   Dahia PLM, 2005, PLOS GENET, V1, P72, DOI 10.1371/journal.pgen.0010008
   de Kok JB, 2005, LAB INVEST, V85, P154, DOI 10.1038/labinvest.3700208
   Ding L, 2008, NATURE, V455, P1069, DOI 10.1038/nature07423
   Dong SM, 2001, CLIN CANCER RES, V7, P1982
   Eisenhofer G, 2004, ENDOCR-RELAT CANCER, V11, P897, DOI 10.1677/erc.1.00838
   Eisenhofer G, 2011, CLIN CHEM, V57, P411, DOI 10.1373/clinchem.2010.153320
   Eisenhofer G, 2011, ENDOCR-RELAT CANCER, V18, P97, DOI 10.1677/ERC-10-0211
   Espina V, 2006, NAT PROTOC, V1, P586, DOI 10.1038/nprot.2006.85
   Fang LJ, 2001, J MOL BIOL, V307, P1261, DOI 10.1006/jmbi.2001.4561
   FEARON ER, 1990, CELL, V61, P759, DOI 10.1016/0092-8674(90)90186-I
   Gasparini P, 1996, HUM GENET, V97, P492, DOI 10.1007/BF02267073
   Gill AJ, 2010, HUM PATHOL, V41, P805, DOI 10.1016/j.humpath.2009.12.005
   Gimm O, 2000, CANCER RES, V60, P6822
   Gimm O, 2012, LANGENBECK ARCH SURG, V397, P155, DOI 10.1007/s00423-011-0880-x
   Karagiannis A, 2007, ENDOCR-RELAT CANCER, V14, P935, DOI 10.1677/ERC-07-0142
   Knudson AG, 1996, J CANCER RES CLIN, V122, P135, DOI 10.1007/BF01366952
   Korpershoek E, 2007, ENDOCR-RELAT CANCER, V14, P453, DOI 10.1677/ERC-06-0044
   Korpershoek E, 2011, J CLIN ENDOCR METAB, V96, pE1472, DOI 10.1210/jc.2011-1043
   Lenders JWM, 2002, JAMA-J AM MED ASSOC, V287, P1427, DOI 10.1001/jama.287.11.1427
   Li LC, 2002, BIOINFORMATICS, V18, P1427, DOI 10.1093/bioinformatics/18.11.1427
   Lohmann D, 2010, ADV EXP MED BIOL, V685, P220
   Lopez-Jimenez E, 2010, MOL ENDOCRINOL, V24, P2382, DOI 10.1210/me.2010-0256
   Margetts CDE, 2005, ENDOCR-RELAT CANCER, V12, P161, DOI 10.1677/erc.1.00865
   MARTIN GA, 1990, CELL, V63, P843, DOI 10.1016/0092-8674(90)90150-D
   Messiaen LM, 1999, GENET MED, V1, P248
   Musholt PB, 1997, SURGERY, V122, P363, DOI 10.1016/S0039-6060(97)90028-3
   Qin YJ, 2010, NAT GENET, V42, P229, DOI 10.1038/ng.533
   Sandgren J, 2010, ENDOCR-RELAT CANCER, V17, P561, DOI 10.1677/ERC-09-0310
   Schmittgen TD, 2008, NAT PROTOC, V3, P1101, DOI 10.1038/nprot.2008.73
   SHAPIRO MB, 1987, NUCLEIC ACIDS RES, V15, P7155, DOI 10.1093/nar/15.17.7155
   Upadhyaya M, 2004, HUM MUTAT, V23, P134, DOI 10.1002/humu.10305
   van Nederveen FH, 2009, ENDOCR-RELAT CANCER, V16, P505, DOI 10.1677/ERC-08-0241
   van Nederveen FH, 2009, LANCET ONCOL, V10, P764, DOI 10.1016/S1470-2045(09)70164-0
   Verhaak RGW, 2010, CANCER CELL, V17, P98, DOI 10.1016/j.ccr.2009.12.020
   Waldmann J, 2009, ENDOCRINE, V35, P347, DOI 10.1007/s12020-009-9178-y
   Weber A, 2012, HORM CANCER-US, V3, P187, DOI 10.1007/s12672-012-0113-y
   Welander J, 2011, ENDOCR-RELAT CANCER, V18, pR253, DOI 10.1530/ERC-11-0170
   Wimmer K, 2007, HUM MUTAT, V28, P599, DOI 10.1002/humu.20493
   Yeh IT, 2008, HUM GENET, V124, P279, DOI 10.1007/s00439-008-0553-1
NR 55
TC 73
Z9 76
U1 0
U2 7
PU OXFORD UNIV PRESS
PI OXFORD
PA GREAT CLARENDON ST, OXFORD OX2 6DP, ENGLAND
SN 0964-6906
EI 1460-2083
J9 HUM MOL GENET
JI Hum. Mol. Genet.
PD DEC 15
PY 2012
VL 21
IS 26
BP 5406
EP 5416
DI 10.1093/hmg/dds402
PG 11
WC Biochemistry & Molecular Biology; Genetics & Heredity
WE Science Citation Index Expanded (SCI-EXPANDED)
SC Biochemistry & Molecular Biology; Genetics & Heredity
GA 056QC
UT WOS:000312505000002
PM 23010473
DA 2023-08-27
ER

PT J
AU Allen, AT
   Dress, AF
   Moore, WF
AF Allen, Andrew T.
   Dress, Amy F.
   Moore, William F.
TI Mirror syndrome resulting from metastatic congenital neuroblastoma
SO INTERNATIONAL JOURNAL OF GYNECOLOGICAL PATHOLOGY
LA English
DT Article
DE congenital neuroblastoma; placenta; hydrops; mirror syndrome
AB Neuroblastoma is a tumor of the sympathetic ganglia and adrenal medulla that rarely metastasizes to the placenta. A 21-year-old gravida 3, para I at 28 weeks' gestation had an incidental finding of a 3.8-cm fetal renal mass on prenatal ultrasound. Within I week, the fetus developed hydrops and was delivered for nonreassuring fetal assessment. The mother developed mirror syndrome as manifested by hypertension, oliguria, and edema. The hydropic infant developed pulmonary hypertension, sepsis, and renal failure. On day of life 4, life support was discontinued. Pathological examination of the placenta revealed disseminated small round blue cells consistent with neuroblastoma. Metastasis of congenital neuroblastoma to the placenta is exceedingly rare, and cases discovered prenatally have resulted in significant maternal morbidity and 100% neonatal mortality.
C1 Keesler Med Ctr, Dept Obstet & Gynecol, Keesler AFB, MS 39534 USA.
   Med Grp 96, Dept Obstet & Gynecol, Eglin AFB, FL USA.
RP Allen, AT (通讯作者)，Keesler Med Ctr, Dept Obstet & Gynecol, Keesler AFB, MS 39534 USA.
EM andrew.allen@keesler.af.mil
CR Ballantyne JW, 1892, DIS DEFORMITIES FOET
   Carbillon L, 1997, Obstet Gynecol Surv, V52, P310, DOI 10.1097/00006254-199705000-00023
   DORMAN SL, 1995, AM J OBSTET GYNECOL, V173, P1632, DOI 10.1016/0002-9378(95)90666-5
   JENNINGS RW, 1993, J PEDIATR SURG, V28, P1168, DOI 10.1016/0022-3468(93)90157-G
   Lynn AAA, 1997, ARCH PATHOL LAB MED, V121, P741
   Midgley DY, 2000, EUR J OBSTET GYN R B, V88, P201, DOI 10.1016/S0301-2115(99)00147-5
   MOSS TJ, 1978, AM J OBSTET GYNECOL, V132, P905, DOI 10.1016/0002-9378(78)90723-8
   STRAUSS L, 1964, PEDIATRICS, V34, P23
NR 8
TC 14
Z9 16
U1 0
U2 4
PU LIPPINCOTT WILLIAMS & WILKINS
PI PHILADELPHIA
PA TWO COMMERCE SQ, 2001 MARKET ST, PHILADELPHIA, PA 19103 USA
SN 0277-1691
EI 1538-7151
J9 INT J GYNECOL PATHOL
JI Int. J. Gynecol. Pathol.
PD JUL
PY 2007
VL 26
IS 3
BP 310
EP 312
DI 10.1097/pgp.0b013e31802e3bfe
PG 3
WC Obstetrics & Gynecology; Pathology
WE Science Citation Index Expanded (SCI-EXPANDED)
SC Obstetrics & Gynecology; Pathology
GA 185GR
UT WOS:000247699900019
PM 17581417
DA 2023-08-27
ER

PT J
AU Yokose, T
   Kodama, T
   Matsuno, Y
   Shimosato, Y
   Nishimura, M
   Mukai, K
AF Yokose, T
   Kodama, T
   Matsuno, Y
   Shimosato, Y
   Nishimura, M
   Mukai, K
TI Low-grade B cell lymphoma of mucosa-associated lymphoid tissue in the
   thymus of a patient with rheumatoid arthritis
SO PATHOLOGY INTERNATIONAL
LA English
DT Article
DE B cell lymphoma; centrocyte-like cell; gene rearrangement; low-grade
   malignant lymphoma; lymphoepithelial lesion; mucosa-associated lymphoid
   tissue; rheumatoid arthritis; thymus
ID EPSTEIN-BARR-VIRUS; POLYMERASE CHAIN-REACTION; MALIGNANT-LYMPHOMA; MALT
   LYMPHOMA; HELICOBACTER-PYLORI; GASTRIC LYMPHOMA; MYOEPITHELIAL
   SIALADENITIS; AUTOIMMUNE-DISEASE; SJOGRENS-SYNDROME; MONOCLONALITY
AB The majority of thymic lymphomas are either lymphoblastic lymphoma, large B cell lymphoma or Hodgkin's disease, and other types of non-Hodgkin lymphoma are rare. A case of low-grade B cell lymphoma of mucosa-associated lymphoid tissue (MALT) in the thymus is reported. A 55-year-old Japanese female with a history of rheumatoid arthritis (RA) complained of back pain. A mediastinal tumor was identified by computerized tomography and magnetic resonance imaging, and the thymus was resected through median sternotomy. The solid and nodular tumor had several small satellite extensions and was completely confined to within the thymus. Histologically, monotonous medium-sized centrocyte-like cells occupied the medulla of the thymus and infiltrated Hassall's corpuscles (lymphoepithelial lesions). Immunohistochemically, tumor cells were positive for CD20 and CD79a. IgA and kappa light chain restriction were also found in plasmacytoid cells in the tumor. Clonal rearrangement of the immunoglobulin heavy chain gene was demonstrated by polymerase chain reaction. This case was diagnosed as MALT-type low-grade B cell lymphoma in the thymus. This is the first report of low-grade B cell lymphoma in the thymus associated with RA. As autoimmune diseases are known to be associated with lymphoid neoplasms, it is suggested that the RA played an important role in the development of malignant lymphoma in this case.
C1 Natl Canc Ctr, Res Inst E, Div Pathol, Chiba 277, Japan.
   Natl Canc Ctr, Res Inst, Div Pathol, Chiba 277, Japan.
   Natl Canc Ctr Hosp, Clin Lab Div, Tokyo, Japan.
C3 National Cancer Center - Japan; National Cancer Center - Japan; National
   Cancer Center - Japan
RP Mukai, K (通讯作者)，Natl Canc Ctr, Res Inst E, Div Pathol, Kashiwanoha 6-5-1, Chiba 277, Japan.
EM kmukai@east.ncc.go.jp
CR ACHILLE A, 1995, DIAGN MOL PATHOL, V4, P14, DOI 10.1097/00019606-199503000-00005
   ASHTONKEY M, 1995, HISTOPATHOLOGY, V26, P75, DOI 10.1111/j.1365-2559.1995.tb00624.x
   BOBROW MN, 1989, J IMMUNOL METHODS, V125, P279, DOI 10.1016/0022-1759(89)90104-X
   BROUSSET P, 1992, LAB INVEST, V67, P457
   BURKE S, 1992, NEOPLASTIC HEMATOLOG, P901
   CARBONE PP, 1971, CANCER RES, V31, P1860
   CHETTY R, 1995, J CLIN PATHOL, V48, P239, DOI 10.1136/jcp.48.3.239
   CLARK EA, 1994, NATURE, V367, P425, DOI 10.1038/367425a0
   DISS TC, 1995, AM J SURG PATHOL, V19, P531, DOI 10.1097/00000478-199505000-00004
   FUKAYAMA M, 1993, AM J PATHOL, V143, P1044
   GAFFEY M, 1992, PATHOL ANNU, V27, P5
   HUSSELL T, 1993, LANCET, V342, P571, DOI 10.1016/0140-6736(93)91408-E
   ISAACSON P, 1983, CANCER, V52, P1410, DOI 10.1002/1097-0142(19831015)52:8<1410::AID-CNCR2820520813>3.0.CO;2-3
   ISAACSON PG, 1990, AM J SURG PATHOL, V14, P342, DOI 10.1097/00000478-199004000-00005
   ISAACSON PG, 1995, J CLIN PATHOL, V48, P395, DOI 10.1136/jcp.48.5.395
   ISAACSON PG, 1987, HISTOPATHOLOGY, V11, P445, DOI 10.1111/j.1365-2559.1987.tb02654.x
   ISAACSON PG, 1993, HISTOPATHOLOGY, V22, P509, DOI 10.1111/j.1365-2559.1993.tb00169.x
   KERRIGAN DP, 1990, AM J SURG PATHOL, V14, P1133, DOI 10.1097/00000478-199012000-00005
   KIRCHNER T, 1986, VIRCHOWS ARCH B, V52, P237, DOI 10.1007/BF02889966
   KORNSTEIN M, 1995, PATHOLOGY THYMUS MED, V33
   KRUGLIAK L, 1985, ISRAEL J MED SCI, V21, P381
   LEBRUN DP, 1992, AM J PATHOL, V140, P1327
   LICHTENSTEIN AK, 1980, AM J MED, V68, P509, DOI 10.1016/0002-9343(80)90294-6
   LOPATEGUI JR, 1995, AM J SURG PATHOL, V19, P42, DOI 10.1097/00000478-199501000-00006
   MORI N, 1995, PATHOL INT, V45, P544, DOI 10.1111/j.1440-1827.1995.tb03502.x
   MULLEN B, 1986, ANN THORAC SURG, V42, P338, DOI 10.1016/S0003-4975(10)62751-8
   MYHRE MJ, 1987, J PATHOL, V152, P1, DOI 10.1002/path.1711520102
   NAKAGAWA A, 1993, ACTA PATHOL JAPON, V43, P44
   PARSONNET J, 1994, NEW ENGL J MED, V330, P1267, DOI 10.1056/NEJM199405053301803
   ROSAI J, 1976, TUMOR THYMUS ATLAS 2
   SAITO I, 1989, J EXP MED, V169, P2191, DOI 10.1084/jem.169.6.2191
   SANTANA V, 1992, CLIN IMMUNOL IMMUNOP, V63, P205, DOI 10.1016/0090-1229(92)90224-C
   SUSTER A, 1991, HISTOLOGY PATHOLOGIS, P261
   SUSTER S, 1995, SEMIN DIAGN PATHOL, V12, P98
   SYMMONS DPM, 1985, AM J MED, V78, P22, DOI 10.1016/0002-9343(85)90241-4
   TAKAGI N, 1992, CANCER, V69, P1347, DOI 10.1002/1097-0142(19920315)69:6<1347::AID-CNCR2820690608>3.0.CO;2-C
   WOTHERSPOON AC, 1991, LANCET, V338, P1175, DOI 10.1016/0140-6736(91)92035-Z
   Zucca E, 1996, ANN ONCOL, V7, P787
NR 38
TC 23
Z9 25
U1 0
U2 2
PU BLACKWELL SCIENCE
PI CARLTON
PA 54 UNIVERSITY ST, P O BOX 378, CARLTON, VICTORIA 3053, AUSTRALIA
SN 1320-5463
J9 PATHOL INT
JI Pathol. Int.
PD JAN
PY 1998
VL 48
IS 1
BP 74
EP 81
DI 10.1111/j.1440-1827.1998.tb03832.x
PG 8
WC Pathology
WE Science Citation Index Expanded (SCI-EXPANDED)
SC Pathology
GA ZM228
UT WOS:000073517500013
PM 9589469
DA 2023-08-27
ER

PT J
AU Minami, N
   Tanaka, K
   Kimura, H
   Hirose, T
   Mori, T
   Maeyama, M
   Sekiya, H
   Uenaka, T
   Nakamizo, S
   Nagashima, H
   Mizukawa, K
   Itoh, T
   Sasayama, T
   Kohmura, E
AF Minami, Noriaki
   Tanaka, Kazuhiro
   Kimura, Hidehito
   Hirose, Takanori
   Mori, Tatsuya
   Maeyama, Masahiro
   Sekiya, Hiroaki
   Uenaka, Takeshi
   Nakamizo, Satoshi
   Nagashima, Hiroaki
   Mizukawa, Katsu
   Itoh, Tomoo
   Sasayama, Takashi
   Kohmura, Eiji
TI Radiographic occult cerebellar germinoma presenting with progressive
   ataxia and cranial nerve palsy
SO BMC NEUROLOGY
LA English
DT Article
DE Cerebellar germinoma; Occult germinoma; T2 star-weighted image;
   Susceptibility-weighted image; Hypointensity
ID GERM-CELL TUMORS; BASAL GANGLIA; C-11-METHIONINE; FEATURES
AB Background: Although the usefulness of susceptibility-weighted imaging (SWI) for detecting basal ganglia germinoma has been reported, the technique is not widely used. We recently encountered an unusual case of primary cerebellar germinoma, presenting with progressive ataxia and cranial nerve palsy, characterized by gradually enlarging low-intensity lesions visible with both T2*-weighted imaging (T2*WI), which were the key to the diagnosis.
   Case presentation: A 30-year-old man was referred to our hospital because of slowly progressive dizziness and mild ataxia. Magnetic resonance imaging (MRI) revealed a small, low-intensity spot in the left cerebellar peduncle on the T2*WI and SWI without enhancement. Cerebral angiography revealed no vascular abnormality. The serum a-fetoprotein value was normal. A steroid-pulse was administered as a therapeutic and diagnostic trial, but the symptoms improved little. The patient was discharged from the hospital but soon developed brainstem dysfunction, characterized by dyspnea or hiccups, and he was readmitted. T2*WI imaging revealed expanded and extended spotty lesions in the cerebellum and brainstem, which had not enhanced with contrast agent previously. Targeted stereotactic biopsy of the newly enhanced cerebellar lesion was performed; histopathological examination of the tissue revealed pure germinoma. Serum and cerebral spinal fluid values of beta-human chorionic gonadotropin were not significantly elevated. Chemotherapy with carboplatin and etoposide was initiated. The enhanced lesion disappeared promptly, but the patient continued to require assisted automatic ventilation because of paralysis of respiratory muscles.
   Conclusions: We conclude that enlarging low-intensity lesions on T2*WI and SWI may be a reliable clue to the diagnosis of germinomas, irrespective of their location, even without enhancement. Biopsy of the tumor at an early stage is the only way to make the diagnosis conclusively and enable prompt start of treatment.
C1 [Minami, Noriaki; Tanaka, Kazuhiro; Kimura, Hidehito; Mori, Tatsuya; Maeyama, Masahiro; Nakamizo, Satoshi; Nagashima, Hiroaki; Mizukawa, Katsu; Sasayama, Takashi; Kohmura, Eiji] Kobe Univ, Grad Sch Med, Dept Neurosurg, Chuo Ku, Kobe, Hyogo 6500017, Japan.
   [Hirose, Takanori] Kobe Univ Hosp, Dept Pathol Reg Commun, Kobe, Hyogo, Japan.
   [Sekiya, Hiroaki; Uenaka, Takeshi] Kobe Univ, Grad Sch Med, Dept Neurol, Kobe, Hyogo 657, Japan.
   [Itoh, Tomoo] Kobe Univ Hosp, Dept Diagnost Pathol, Kobe, Hyogo, Japan.
C3 Kobe University; Kobe University; Kobe University; Kobe University
RP Sasayama, T (通讯作者)，Kobe Univ, Grad Sch Med, Dept Neurosurg, Chuo Ku, Kusunoki Cho 7-5-2, Kobe, Hyogo 6500017, Japan.
EM takasasa@med.kobe-u.ac.jp
RI Minami, Noriaki/V-8088-2019
OI Uenaka, Takeshi/0000-0001-5786-5038; Nagashima,
   Hiroaki/0000-0003-0685-7382; Minami, Noriaki/0000-0003-4199-0074;
   Sasayama, Takashi/0000-0002-5593-9045; Kimura,
   Hidehito/0000-0002-1000-8730; Sekiya, Hiroaki/0000-0001-9683-5966
FU Grants-in-Aid for Scientific Research [25462258, 15K19970, 26462158]
   Funding Source: KAKEN
CR Chavhan GB, 2009, RADIOGRAPHICS, V29, P1433, DOI 10.1148/rg.295095034
   Committee of Brain Tumor Registry of Japan, 2003, NEUROLOGIA MEDICOC S, V43, P1
   El Abbadi N, 2002, NEUROCHIRURGIE, V48, P351
   Evanson EJ, 1997, NEURORADIOLOGY, V39, P716, DOI 10.1007/s002340050493
   Fujimaki T, 2009, J CHILD NEUROL, V24, P1439, DOI 10.1177/0883073809342127
   Ichikawa T, 2011, BRAIN TUMOR PATHOL, V28, P279, DOI 10.1007/s10014-011-0031-7
   Lee J, 2009, CHILD NERV SYST, V25, P29, DOI 10.1007/s00381-008-0674-9
   Lou X, 2009, AM J NEURORADIOL, V30, P1694, DOI 10.3174/ajnr.A1696
   Maiuri F, 2004, BRIT J NEUROSURG, V18, P284, DOI 10.1080/02688690410001732760
   Matsutani M, 1997, J NEUROSURG, V86, P446, DOI 10.3171/jns.1997.86.3.0446
   NAKASE H, 1994, BRAIN DEV-JPN, V16, P396, DOI 10.1016/0387-7604(94)90128-7
   NG H K, 1990, British Journal of Neurosurgery, V4, P239, DOI 10.3109/02688699008992731
   Okochi Y, 2014, ANN NUCL MED, V28, P94, DOI 10.1007/s12149-013-0787-4
   Rasalkar DD, 2010, BRIT J RADIOL, V83, P261, DOI 10.1259/bjr/25001856
   Shenoy AS, 2014, INDIAN J PATHOL MICR, V57, P278, DOI 10.4103/0377-4929.134711
   Surawicz T S, 1999, Neuro Oncol, V1, P14, DOI 10.1093/neuonc/1.1.14
   Yoshida K, 2003, ACTA NEUROCHIR, V145, P789, DOI 10.1007/s00701-003-0043-0
NR 17
TC 6
Z9 6
U1 0
U2 6
PU BMC
PI LONDON
PA CAMPUS, 4 CRINAN ST, LONDON N1 9XW, ENGLAND
SN 1471-2377
J9 BMC NEUROL
JI BMC Neurol.
PD JAN 12
PY 2016
VL 16
AR 4
DI 10.1186/s12883-015-0516-9
PG 5
WC Clinical Neurology
WE Science Citation Index Expanded (SCI-EXPANDED)
SC Neurosciences & Neurology
GA DB3ES
UT WOS:000368393400002
PM 26759273
OA Green Published, gold
DA 2023-08-27
ER

PT J
AU Porzionato, A
   Rucinski, M
   Macchi, V
   Sarasin, G
   Malendowicz, LK
   De Caro, R
AF Porzionato, A.
   Rucinski, M.
   Macchi, V.
   Sarasin, G.
   Malendowicz, L. K.
   De Caro, R.
TI ECRG4 expression in normal rat tissues: expression study and literature
   review
SO EUROPEAN JOURNAL OF HISTOCHEMISTRY
LA English
DT Article
DE Augurin; gene expression; immunohistochemistry; rat; ECRG4
ID CANCER-RELATED GENE; PITUITARY-ADRENAL AXIS; TUMOR-SUPPRESSOR GENE;
   OSTEOBLAST-LIKE CELLS; GROWTH IN-VITRO; ESOPHAGEAL CANCER;
   ADRENOCORTICAL-CELLS; PROLIFERATION; RECEPTORS; CARCINOMA
AB The Esophageal Cancer Related Gene 4 (ECRG4) is a highly conserved tumour suppressor gene encoding various peptides (augurin, C Delta 16 augurin, ecilin, argilin, C Delta 16 argilin) which can be processed and secreted. In the present work, we examined ECRG4 expression and location in a wide range of rat organs and reviewed the available literature. ECRG4 mRNA was identified in all examined tissues by quantitative PCR (qPCR). ECRG4 immunoreaction was mainly cytoplasmic, and was detected in heart and skeletal muscles, smooth muscle cells showing only weak reactions. In the digestive system, ECRG4 immunostaining was stronger in the esophageal epithelium, bases of gastric glands, hepatocytes and pancreatic acinar epithelium. In the lymphatic system, immunoreactive cells were detectable in the thymus cortex, lymph node medulla and splenic red pulp. In the central and peripheral nervous systems, different neuronal groups showed different reaction intensities. In the endocrine system, ECRG4 immunoreaction was detected in the hypothalamic paraventricular and supraoptic nuclei, hypophysis, thyroid and parathyroid glands, adrenal zona glomerularis and medulla and Leydig cells, as well as in follicular and luteal cells of the ovary. In the literature, ECRG4 has been reported to inhibit cell proliferation and increase apoptosis in various cell types. It is down-regulated, frequently due to hypermethylation, in esophageal, prostate, breast and colon cancers, together with glioma (oncosuppressor function), although it is up-regulated in papillary thyroid cancer (oncogenic role). ECRG4 expression is also higher in non-proliferating cells of the lymphatic system. In conclusion, our identification of ECRG4 in many structures suggests the involvement of ECRG4 in the tumorigenesis of other organs and also the need for further research. In addition, on the basis of the location of ECRG4 in neurons and endocrine cells and the fact that it can be secreted, its role as a neurotransmitter/neuromodulator and endocrine factor must be examined in depth in the future. Non
C1 [Porzionato, A.; Macchi, V.; Sarasin, G.; De Caro, R.] Univ Padua, Dept Mol Med, Sect Human Anat, I-35121 Padua, Italy.
   [Rucinski, M.; Malendowicz, L. K.] Poznan Univ Med Sci, Dept Histol & Embryol, Poznan, Poland.
C3 University of Padua; Poznan University of Medical Sciences
RP De Caro, R (通讯作者)，Univ Padua, Dept Mol Med, Sect Human Anat, Via A Gabelli 65, I-35121 Padua, Italy.
EM rdecaro@unipd.it
RI Macchi, Veronica/AAV-4514-2020
OI Macchi, Veronica/0000-0003-2335-6897
FU Ministry of Science and Education, Poland [IP2011 046671]
FX part of this study was carried out with grant IP2011 046671 from the
   Ministry of Science and Education, Poland. The authors are grateful to
   Anna Rambaldo for her skilfull-technical assistance.
CR Albertin G, 2005, INT J MOL MED, V16, P431
   Albertin G, 2003, INT J MOL MED, V11, P635
   Baird Andrew, 2014, Gastrointest Cancer, V2014, P131
   Baird A, 2012, J LEUKOCYTE BIOL, V91, P773, DOI 10.1189/jlb.1011503
   Bi MX, 2001, ACTA BIOCH BIOPH SIN, V33, P257
   Camoes MJ, 2012, PLOS ONE, V7, DOI 10.1371/journal.pone.0049819
   Chen J, 2014, TUMOUR BIOL
   Dang XT, 2012, CELL TISSUE RES, V348, P505, DOI 10.1007/s00441-012-1396-6
   Ehrhart-Bornstein M, 1998, ENDOCR REV, V19, P101, DOI 10.1210/er.19.2.101
   Fang WJ, 2012, ASIAN PAC J CANCER P, V13, P1917, DOI 10.7314/APJCP.2012.13.5.1917
   Fujimaki T, 2002, INVEST OPHTHALMOL VI, V43
   Gotze S, 2009, BMC CANCER, V9, DOI 10.1186/1471-2407-9-447
   Gonzalez AM, 2011, FLUIDS BARRIERS CNS, V8, DOI 10.1186/2045-8118-8-6
   Huh YH, 2009, GENE, V448, P7, DOI 10.1016/j.gene.2009.08.015
   Jiang CP, 2013, TUMOR BIOL, V34, P2269, DOI 10.1007/s13277-013-0768-1
   Kao S, 2014, EXP LUNG RES
   Kujuro Y, 2010, P NATL ACAD SCI USA, V107, P8259, DOI 10.1073/pnas.0911446107
   Kurabi A, 2013, PLOS ONE, V8, DOI 10.1371/journal.pone.0061394
   Lee J, 2015, NEURO-ONCOLOGY, V17, P685, DOI 10.1093/neuonc/nou302
   Li Lin-Wei, 2011, Zhonghua Zhong Liu Za Zhi, V33, P570
   Li LW, 2011, BMC CANCER, V11, DOI 10.1186/1471-2407-11-52
   Li LW, 2009, INT J CANCER, V125, P1505, DOI 10.1002/ijc.24513
   Li W, 2010, J EXP CLIN CANC RES, V29, P1, DOI 10.1186/1756-9966-29-89
   Lu J, 2013, EPIGENETICS-US, V8, P571, DOI 10.4161/epi.24626
   MALENDOWICZ LK, 1993, HISTOL HISTOPATHOL, V8, P173
   Matsuzaki J, 2013, PATHOL INT, V63, P391, DOI 10.1111/pin.12079
   Matsuzaki J, 2012, CARCINOGENESIS, V33, P996, DOI 10.1093/carcin/bgs118
   Mirabeau O, 2007, GENOME RES, V17, P320, DOI 10.1101/gr.5755407
   Mori Y, 2007, ONCOL REP, V18, P981
   Nussdorfer GG, 1998, PEPTIDES, V19, P1443, DOI 10.1016/S0196-9781(98)00102-8
   Nussdorfer GG, 1999, PHARMACOL REV, V51, P403
   Nussdorfer GG, 1998, PEPTIDES, V19, P949, DOI 10.1016/S0196-9781(98)00017-5
   Ozawa A, 2011, MOL ENDOCRINOL, V25, P776, DOI 10.1210/me.2010-0389
   Padhi BK, 2004, DEV DYNAM, V231, P527, DOI 10.1002/dvdy.20153
   Podvin S, 2015, INFLAMM RES, V64, P107, DOI 10.1007/s00011-014-0789-2
   Podvin S, 2011, PLOS ONE, V6, DOI 10.1371/journal.pone.0024609
   Porzionato A, 2006, J ANAT, V209, P817, DOI 10.1111/j.1469-7580.2006.00657.x
   Porzionato A, 2010, J HISTOCHEM CYTOCHEM, V58, P825, DOI 10.1369/jhc.2010.956300
   Roberton A, 2009, END ABSTR, V19
   Rucinski M, 2005, INT J MOL MED, V15, P411
   Rucinski M, 2008, INT J MOL MED, V22, P553, DOI 10.3892/ijmm_00000055
   Rucinski M, 2007, INT J MOL MED, V20, P255
   Rucinski M, 2006, INT J MOL MED, V18, P565
   Rucinski M, 2009, PEPTIDES, V30, P1448, DOI 10.1016/j.peptides.2009.04.016
   Rucinski M, 2009, INT J MOL MED, V23, P539, DOI 10.3892/ijmm_00000162
   Sabatier R, 2011, PLOS ONE, V6, DOI 10.1371/journal.pone.0027656
   Scheil-Bertram S, 2014, INT J ONCOL, V44, P1041, DOI 10.3892/ijo.2014.2268
   Shaterian A, 2013, ARCH DERMATOL RES, V305, P141, DOI 10.1007/s00403-012-1276-7
   Steck E, 2002, BIOCHEM BIOPH RES CO, V299, P109, DOI 10.1016/S0006-291X(02)02585-8
   Su AI, 2004, P NATL ACAD SCI USA, V101, P6062, DOI 10.1073/pnas.0400782101
   Su Tao, 1998, Zhonghua Zhongliu Zazhi, V20, P254
   Tachibana N., 2002, JUNTENDO MED J, V48, P216, DOI [10.14789/pjmj.48.216, DOI 10.14789/PJMJ.48.216]
   Tadross JA, 2010, BRIT J PHARMACOL, V159, P1663, DOI 10.1111/j.1476-5381.2010.00655.x
   Tortorella C, 2003, INT J MOL MED, V12, P213
   TOTH IE, 1995, ENDOCR RES, V21, P39, DOI 10.3109/07435809509030419
   Vanaja DK, 2009, CANCER INVEST, V27, P549, DOI 10.1080/07357900802620794
   VINSON GP, 1994, J NEUROENDOCRINOL, V6, P235, DOI 10.1111/j.1365-2826.1994.tb00578.x
   Wang YB, 2012, HEPATO-GASTROENTEROL, V59, P1696, DOI 10.5754/hge12258
   Woo JM, 2010, INT J MOL MED, V25, P667, DOI 10.3892/ijmm_00000390
   Xu T, 2013, ONCOL LETT, V5, P1921, DOI 10.3892/ol.2013.1298
   Yue CM, 2003, WORLD J GASTROENTERO, V9, P1174, DOI 10.3748/wjg.v9.i6.1174
   Ziolkowska A, 2007, INT J MOL MED, V20, P779
NR 62
TC 16
Z9 16
U1 0
U2 6
PU PAGEPRESS PUBL
PI PAVIA
PA MEDITGROUP, VIA G BELLI, 4, PAVIA, 27100, ITALY
SN 1121-760X
EI 2038-8306
J9 EUR J HISTOCHEM
JI Eur. J. Histochem.
PY 2015
VL 59
IS 2
BP 116
EP 128
DI 10.4081/ejh.2015.2458
PG 13
WC Cell Biology
WE Science Citation Index Expanded (SCI-EXPANDED)
SC Cell Biology
GA CJ0YM
UT WOS:000355207000006
PM 26150152
OA gold, Green Submitted, Green Published
DA 2023-08-27
ER

PT J
AU Morooka, M
   Hiraga, A
   Tanaka, K
   Yoshizaki, S
   Koide, K
   Kuwabara, S
AF Morooka, Marie
   Hiraga, Akiyuki
   Tanaka, Keiko
   Yoshizaki, Satoko
   Koide, Kyosuke
   Kuwabara, Satoshi
TI Two Cases of Encephalitis without Anti-N-methyl-D-aspartate Receptor
   Antibody Successfully Treated with Ovarian Teratoma Resection and
   Immunotherapy
SO INTERNAL MEDICINE
LA English
DT Article
DE anti-NMDAR encephalitis; Bickerstaff's encephalitis; ovarian teratoma;
   seronegative
AB Anti-N-methyl-D-aspartate receptor (NMDAR) encephalitis is an autoimmune disorder sometimes accompanied by ovarian teratoma. However, the concept of encephalitis without anti-NMDAR antibodies successfully treated with ovarian teratoma resection and immunotherapy has not been established. We herein report two such cases. Case 1 exhibited delayed magnetic resonance imaging abnormalities in the thalamus and basal ganglia, despite clinical improvement. Case 2 presented with brainstem encephalitis similar to Bickerstaff's encephalitis. Although both patients tested negative for anti-NMDAR antibodies, the recovery of the neurological function and good prognosis following tumor resection with immunotherapy indicated a close association between these diseases and ovarian teratoma.
C1 [Morooka, Marie] Chiba Rosai Hosp, Dept Neurol, Ichihara, Japan.
   Niigata Univ, Brain Res Inst, Niigata, Japan.
   Chiba Univ, Grad Sch Med, Dept Neurol, Chiba, Japan.
C3 Niigata University; Chiba University
RP Morooka, M (通讯作者)，Chiba Rosai Hosp, Dept Neurol, Ichihara, Japan.
EM jasumintea@gmail.com
OI Hiraga, Akiyuki/0000-0003-3341-6654
CR BICKERSTAFF ER, 1951, BMJ-BRIT MED J, V2, P77, DOI 10.1136/bmj.2.4723.77
   Chernyshkova I, 2020, CUREUS J MED SCIENCE, V12, P8485
   Dalmau J, 2011, LANCET NEUROL, V10, P63, DOI 10.1016/S1474-4422(10)70253-2
   Graus F, 2016, LANCET NEUROL, V15, P391, DOI 10.1016/S1474-4422(15)00401-9
   Hatano Taku, 2011, BMJ Case Rep, V2011, DOI 10.1136/bcr.08.2010.3228
   Horino Asako, 2014, No To Hattatsu, V46, P275
   Iizuka T, 2010, J NEUROL, V257, P1686, DOI 10.1007/s00415-010-5604-6
   Merwick A, 2013, J NEUROL SCI, V334, P167, DOI 10.1016/j.jns.2013.07.010
   Odaka M, 2003, BRAIN, V126, P2279, DOI 10.1093/brain/awg233
   Titulaer MJ, 2013, LANCET NEUROL, V12, P157, DOI 10.1016/S1474-4422(12)70310-1
NR 10
TC 1
Z9 1
U1 0
U2 0
PU JAPAN SOC INTERNAL MEDICINE
PI TOKYO
PA 34-3 3-CHOME HONGO BUNKYO-KU, TOKYO, 113, JAPAN
SN 0918-2918
EI 1349-7235
J9 INTERNAL MED
JI Intern. Med.
PY 2023
VL 62
IS 12
BP 1817
EP 1820
DI 10.2169/internalmedicine.0447-22
PG 4
WC Medicine, General & Internal
WE Science Citation Index Expanded (SCI-EXPANDED)
SC General & Internal Medicine
GA K2TQ6
UT WOS:001015019700001
PM 36328575
OA gold, Green Published
DA 2023-08-27
ER

PT J
AU Zvizdic, Z
   Selimovic, M
   Mesic, A
   Anic, D
   Misanovic, V
   Skenderi, F
   Vranic, S
AF Zvizdic, Zlatan
   Selimovic, Mirsad
   Mesic, Amira
   Anic, Dusko
   Misanovic, Verica
   Skenderi, Faruk
   Vranic, Semir
TI Unexpected adrenal pheochromocytoma associated with a generalized
   tonic-clonic seizure in a prepubertal boy A case report
SO MEDICINE
LA English
DT Article
DE adrenal gland; children; Pheochromocytoma; seizure; treatment
ID CARDIOVASCULAR MANIFESTATIONS; EPILEPSY; HYPOTENSION
AB Rationale: Pheochromocytoma (PHEO) is a rare neuroendocrine tumor arising from chromaffin cells of the adrenal medulla. Most pediatric PHEOs are functional tumors, and clinical manifestations are related to catecholamine hypersecretion and/or tumor mass effects. Patient concerns: We report here a case of a 10-year-old boy with a highly functional adrenal PHEO detected after the evaluation of a generalized tonic-clonic seizure in the patient. His vital signs at admission were: blood pressure up to 220/135 mm Hg; pulse, 112 beats/min; temperature, 37.4 degrees C; respiratory rate, 22 breaths/min. Diagnosis: A 24-hour urine collection for catecholamines test showed a marked increase in Vanillylmandelic acid levels (338.9 mu mol/L). An abdominal magnetic resonance imaging revealed a well-defined left adrenal gland mass measuring similar to 5 cm in its largest dimension. Interventions: The mass was surgically removed, and histopathological examination revealed PHEO with low malignant potential (Adrenal Gland Scaled Score/PASS/ < 4). Outcomes: The patient was discharged on the 10th postoperative day in good condition. At 24-month follow-up, the patient was doing well without complications such as tumor recurrence, elevated blood pressure, and seizure. Lessons: PHEO should be considered in the differential diagnosis of children with seizures presenting in the emergency department. A multidisciplinary approach to the evaluation and treatment of PHEO is also crucial for a successful outcome.
C1 [Zvizdic, Zlatan] Univ Clin Ctr Sarajevo, Clin Pediat Surg, Sarajevo, Bosnia & Herceg.
   [Selimovic, Mirsad] Univ Clin Ctr Sarajevo, Urol Clin, Sarajevo, Bosnia & Herceg.
   [Mesic, Amira] Univ Clin Ctr Sarajevo, Dept Anesthesiol & Reanimat, Sarajevo, Bosnia & Herceg.
   [Anic, Dusko; Misanovic, Verica] Univ Clin Ctr Sarajevo, Pediat Clin, Sarajevo, Bosnia & Herceg.
   [Skenderi, Faruk] Univ Clin Ctr Sarajevo, Dept Pathol, Sarajevo, Bosnia & Herceg.
   [Vranic, Semir] Qatar Univ, Coll Med, QU Hlth, POB 2713, Doha, Qatar.
   [Vranic, Semir] Qatar Univ, Biomed & Pharmaceut Res Unit, QU Hlth, Doha, Doha, Qatar.
C3 University of Sarajevo; University of Sarajevo; University of Sarajevo;
   University of Sarajevo; University of Sarajevo; Qatar University; Qatar
   University
RP Vranic, S (通讯作者)，Qatar Univ, Coll Med, QU Hlth, POB 2713, Doha, Qatar.
EM semir.vranic@gmail.com
RI Vranic, Semir/J-4113-2012; Skenderi, Faruk/H-6233-2014
OI Vranic, Semir/0000-0001-9743-7265; Skenderi, Faruk/0000-0002-2200-354X
FU Qatar National Library
FX The publication of this article was funded by the Qatar National
   Library.
CR Bortnik M, 2008, J CARDIOVASC MED, V9, P839, DOI 10.2459/JCM.0b013e3282f4c88e
   Fitzgerald PJ, 2010, SEIZURE-EUR J EPILEP, V19, P311, DOI 10.1016/j.seizure.2010.04.011
   Gu YW, 2017, CARDIOL REV, V25, P215, DOI 10.1097/CRD.0000000000000141
   Jadoul M, 1989, Horm Metab Res Suppl, V21, P46
   Lee Yun-Jin, 2015, Paediatr Child Health, V20, P69
   Leiba A, 2003, J HUM HYPERTENS, V17, P73, DOI 10.1038/sj.jhh.1001499
   Manger WM, 2006, KIDNEY INT, V70, pS30, DOI 10.1038/sj.ki.5001974
   Manger WM, 2009, HORM METAB RES, V41, P658, DOI 10.1055/s-0028-1128139
   Pinheiro S, 2004, REV NEUROLOGIA, V38, P140
   Prejbisz A, 2011, J HYPERTENS, V29, P2049, DOI 10.1097/HJH.0b013e32834a4ce9
   Purmer I, 2013, NETH J MED, V71, P313
   Thompson LDR, 2002, AM J SURG PATHOL, V26, P551, DOI 10.1097/00000478-200205000-00002
   Ueda T, 2005, INTERNAL MED, V44, P222, DOI 10.2169/internalmedicine.44.222
   Waguespack SG, 2010, J CLIN ENDOCR METAB, V95, P2023, DOI 10.1210/jc.2009-2830
   Wall ML, 2009, VASC ENDOVASC SURG, V43, P103, DOI 10.1177/1538574408323847
NR 15
TC 1
Z9 1
U1 0
U2 0
PU LIPPINCOTT WILLIAMS & WILKINS
PI PHILADELPHIA
PA TWO COMMERCE SQ, 2001 MARKET ST, PHILADELPHIA, PA 19103 USA
SN 0025-7974
EI 1536-5964
J9 MEDICINE
JI Medicine (Baltimore)
PD JAN 29
PY 2021
VL 100
IS 4
AR e24303
DI 10.1097/MD.0000000000024303
PG 4
WC Medicine, General & Internal
WE Science Citation Index Expanded (SCI-EXPANDED)
SC General & Internal Medicine
GA PZ6FF
UT WOS:000612833500069
PM 33530220
OA Green Published, gold
DA 2023-08-27
ER

PT J
AU Correa, AF
   Toussi, A
   Amin, M
   Hrebinko, RL
   Gayed, BA
   Parwani, AV
   Maranchie, JK
AF Correa, Andres F.
   Toussi, Amir
   Amin, Milon
   Hrebinko, Ronald L.
   Gayed, Bishoy A.
   Parwani, Anil, V
   Maranchie, Jodi K.
TI Small Renal Masses in Close Proximity to the Collecting System and Renal
   Sinus Are Enriched for Malignancy and High Fuhrman Grade and Should Be
   Considered for Early Intervention
SO CLINICAL GENITOURINARY CANCER
LA English
DT Article
DE High Grade; Histology; Location; Renal cell carcinoma; Small renal mass
ID PERCUTANEOUS BIOPSY; RISING INCIDENCE; CELL CARCINOMA; HETEROGENEITY;
   MANAGEMENT; FEATURES; NOMOGRAM; CANCER
AB The small renal mass is a heterogeneous entity that needs careful consideration before treatment selection. Merging radiographic and clinical-pathological data from 334 patients we aimed to assess if renal mass anatomical characteristics were associated with malignancy and high-grade histology. Nearness to the collecting system was the only variable found to be associated with the diagnosis of cancer and high-grade disease.
   Introduction: Recent reports show a correlation between renal tumor radiographic characteristics and pathologic features. We hypothesize that a more central location within the relatively hypoxic renal medulla might confer a more aggressive tumor phenotype. To test this, radiographic tumor characteristics were compared with tumor grade and histology. Materials and Methods: We retrospectively reviewed renal masses <4 cm in diameter that underwent resection between 2008 and 2013. Tumor location was recorded using standard R.E.N.A.L. Nephrometry Score. Multivariate logistic regression was performed to compare independent anatomic features with incidence of malignancy and high nuclear grade. Results: A total of 334 renal tumors had information available for analysis. Univariate analysis showed that increasing endophycity and proximity to the collecting system (<4 mm) were predictors of malignancy and high-grade features. In multivariate analysis, proximity to the collecting system <4 mm remained the as the only anatomical variable predictive of malignancy (odds ratio [OR], 3.58; 95% confidence interval [CI], 1.06-12.05; P = .04) and high nuclear grade (OR, 2.81; 95% CI, 1.44-5.51; P = .003). Conclusion: Malignancy and high tumor grade occur with much greater frequency when tumors are located deep in the kidney, in close proximity to the collecting system and renal sinus. Ninety-six percent of small renal masses in this region were cancers and nearly half were Fuhrman Grade 3 or 4, suggesting that these small centrally located tumors should be targeted for early intervention.
C1 [Correa, Andres F.] Fox Chase Canc Ctr, Dept Surg Oncol, 7701 Burholme Ave, Philadelphia, PA 19111 USA.
   [Toussi, Amir] Mayo Clin, Dept Urol, Rochester, MN USA.
   [Amin, Milon] Affiliated Pathologists Med Grp, Torrance, CA USA.
   [Hrebinko, Ronald L.; Gayed, Bishoy A.; Maranchie, Jodi K.] Univ Pittsburgh, Med Ctr, Dept Urol, Pittsburgh, PA USA.
   [Parwani, Anil, V] Ohio State Univ, Dept Pathol, Wexner Med Ctr, Columbus, OH 43210 USA.
C3 Fox Chase Cancer Center; Mayo Clinic; Pennsylvania Commonwealth System
   of Higher Education (PCSHE); University of Pittsburgh; University System
   of Ohio; Ohio State University
RP Correa, AF (通讯作者)，Temple Univ, Hlth Syst, Fox Chase Canc Ctr, Div Urol Oncol,Dept Surg Oncol, 333 Cottman Ave, Philadelphia, PA 19111 USA.
EM Andres.correa@fccc.edu
RI parwani, anil/AAH-5464-2020; Maranchie, Jodi/AAG-1035-2020
FU University of Pittsburgh Cancer Institute Biostatics Core Facility
   [P30CA047904]
FX Outside pathologic consultation and confirmation was graciously provided
   by Jyoti P. Balani, MD, at The University of Texas Southwestern Medical
   Center, Dallas, Texas, and Robert Allan, MD, of University of Florida,
   Gainesville, Florida. Statistical review was provided by Hong Wang, PhD.
   This project used the University of Pittsburgh Cancer Institute
   Biostatics Core Facility, which is supported in part by award
   P30CA047904.
CR [Anonymous], UROL ONCOL
   Ball MW, 2015, J UROLOGY, V193, P36, DOI 10.1016/j.juro.2014.06.067
   Campbell S, 2017, J UROLOGY, V198, P520, DOI 10.1016/j.juro.2017.04.100
   Chow WH, 1999, JAMA-J AM MED ASSOC, V281, P1628, DOI 10.1001/jama.281.17.1628
   Dantzler WH, 2014, CLIN J AM SOC NEPHRO, V9, P1781, DOI 10.2215/CJN.08750812
   Edge SB, 2010, ANN SURG ONCOL, V17, P1471, DOI 10.1245/s10434-010-0985-4
   FUHRMAN SA, 1982, AM J SURG PATHOL, V6, P655, DOI 10.1097/00000478-198210000-00007
   Gerlinger M, 2012, NEW ENGL J MED, V366, P883, DOI 10.1056/NEJMoa1113205
   Halverson SJ, 2013, J UROLOGY, V189, P441, DOI 10.1016/j.juro.2012.09.032
   Hollingsworth JM, 2006, JNCI-J NATL CANCER I, V98, P1331, DOI 10.1093/jnci/djj362
   Kassouf W, 2004, J UROLOGY, V171, P111, DOI 10.1097/01.ju.0000102409.69570.f5
   Koo KC, 2014, WORLD J UROL, V32, P249, DOI 10.1007/s00345-013-1159-3
   Kutikov A, 2011, EUR UROL, V60, P241, DOI 10.1016/j.eururo.2011.03.029
   Kutikov A, 2009, J UROLOGY, V182, P844, DOI 10.1016/j.juro.2009.05.035
   Mally AD, 2012, CAN J UROL, V19, P6243
   Mullins JK, 2012, J UROLOGY, V188, P2072, DOI 10.1016/j.juro.2012.08.027
   Neuhofer W, 2006, PHYSIOLOGY, V21, P171, DOI 10.1152/physiol.00003.2006
   Pierorazio PM, 2015, EUR UROL, V68, P408, DOI 10.1016/j.eururo.2015.02.001
   Remzi M, 2006, J UROLOGY, V176, P896, DOI 10.1016/j.juro.2006.04.047
   Rothman J, 2009, J UROLOGY, V181, P29, DOI 10.1016/j.juro.2008.09.009
   Tomaszewski Jeffrey J., 2014, Cancer Biology Medicine, V11, P162, DOI 10.7497/j.issn.2095-3941.2014.03.002
   Volpe A, 2012, EUR UROL, V62, P491, DOI 10.1016/j.eururo.2012.05.009
   Wehle MJ, 2004, UROLOGY, V64, P49, DOI 10.1016/j.urology.2004.02.026
NR 23
TC 18
Z9 18
U1 0
U2 3
PU CIG MEDIA GROUP, LP
PI DALLAS
PA 3500 MAPLE AVENUE, STE 750, DALLAS, TX 75219-3931 USA
SN 1558-7673
EI 1938-0682
J9 CLIN GENITOURIN CANC
JI Clin. Genitourin. Cancer
PD AUG
PY 2018
VL 16
IS 4
BP E729
EP E733
DI 10.1016/j.clgc.2018.01.017
PG 5
WC Oncology; Urology & Nephrology
WE Science Citation Index Expanded (SCI-EXPANDED)
SC Oncology; Urology & Nephrology
GA GN9DR
UT WOS:000439486400004
PM 29500151
DA 2023-08-27
ER

PT J
AU Atalay, A
   Atalay, B
   Yemisci, OU
   Karatas, M
   Altinors, N
AF Atalay, Ayce
   Atalay, Basar
   Yemisci, Oya Uemit
   Karatas, Metin
   Altinors, Nur
TI Intraoperative monitoring of a patient with craniovertebral junction
   meningioma
SO TURKISH NEUROSURGERY
LA English
DT Article
DE intraoperative monitoring; somatosensory evoked potentials; tibial
ID ISCHEMIA; SEP
AB Intraoperative monitoring is considered as a useful tool to prevent neurological damage during different neurosurgical procedures. Somatosensory evoked potentials (SEP) allow simultaneous assessment of several cortical and sub cortical centers. In this case presentation, we report intraoperative monitoring of an elderly patient with craniovertebral junction meningioma. Tibial SEP responses were elicited by stimulation of the tibial nerve; the recordings were visually analyzed for the presence of the main peaks P40-N50, peak to peak amplitudes, peak latencies and compared to baseline recordings throughout the procedure. During decompression from the medial aspect of the medulla SEP responses were lost for a brief period of time. Surgeons achieved total tumor removal and the patient left the operating room without any neurological deficit.
C1 [Atalay, Ayce; Yemisci, Oya Uemit; Karatas, Metin] Baskent Univ, Dept Phys Med & Rehabil, Fac Med, TR-06500 Ankara, Turkey.
   [Atalay, Basar; Altinors, Nur] Baskent Univ, Dept Neurosurg, Fac Med, TR-06500 Ankara, Turkey.
C3 Baskent University; Baskent University
RP Atalay, A (通讯作者)，Baskent Univ, Dept Phys Med & Rehabil, Fac Med, 5 Sokak,48 Bahcelievler, TR-06500 Ankara, Turkey.
EM aycea@baskent-ank.edu.tr
RI Atalay, Ayçe/D-3217-2015; atalay, basar/HPE-8208-2023; Yemisci, Oya
   Umit/AAJ-8820-2021
OI Atalay, Ayçe/0000-0002-0065-1052; Yemisci, Oya Umit/0000-0002-0501-5127
CR FISHER RS, 1995, J CLIN NEUROPHYSIOL, V12, P97
   Florence G, 2004, NEUROPHYSIOL CLIN, V34, P17, DOI 10.1016/j.neucli.2004.01.001
   Prior P, 1996, COMPUT METH PROG BIO, V51, P13, DOI 10.1016/0169-2607(96)01759-2
   Sloan TB, 1998, J CLIN NEUROPHYSIOL, V15, P217, DOI 10.1097/00004691-199805000-00005
   Wiedemayer H, 2004, J NEUROL NEUROSUR PS, V75, P280
NR 5
TC 1
Z9 1
U1 0
U2 0
PU TURKISH NEUROSURGICAL SOC
PI BAHCELIEVLER
PA TASKENT CADDESI 13-4, BAHCELIEVLER, ANKARA 06500, TURKEY
SN 1019-5149
J9 TURK NEUROSURG
JI Turk. Neurosurg.
PD APR
PY 2007
VL 17
IS 2
BP 109
EP 111
PG 3
WC Clinical Neurology; Surgery
WE Science Citation Index Expanded (SCI-EXPANDED)
SC Neurosciences & Neurology; Surgery
GA 314EQ
UT WOS:000256792700006
PM 17935025
DA 2023-08-27
ER

PT J
AU Johnson, V
   Friedman, N
   Haller, NA
   Hagel, C
AF Johnson, Vijay
   Friedman, Norman
   Haller, Nairmeen Awad
   Hagel, Christian
TI Immune mediated neurologic dysfunction as a paraneoplastic syndrome in
   renal cell carcinoma
SO JOURNAL OF NEURO-ONCOLOGY
LA English
DT Article
DE Gait disorder; ataxia; Renal cell carcinoma; Paraneoplastic syndrome;
   Antibodies
ID LIMBIC ENCEPHALITIS; AUTOANTIBODIES; MANIFESTATION; ATAXIA
AB Objective To describe a case of cerebellar ataxia associated with renal cell carcinoma. Case report A 53-year-old Caucasian male with a history of Schizophrenia presented with generalized weakness, nausea, vomiting, severe weight loss, and progressively worsening gait difficulty associated with multiple falls. Physical examination revealed profound ataxia with inability to ambulate despite normal strength. The patient also appeared cachectic. A contrast-enhanced CT of the abdomen/pelvis showed a 10.4 x 8.3 cm(2) left renal mass. Histopathology of the tissue revealed morphology consistent with renal cell carcinoma. Paraneoplastic antibodies including anti-Hu, anti-Ma, anti-Ri, and anti-Yo were negative, however, biotinylated serum analysis was positive for hippocampal and cerebellar Purkinje cells. Discussion The pathogenesis of paraneoplastic neurological syndromes is believed to be associated with antibody and T-cell mediated response to antigens shared between the tumor and neural tissue. Though serum from this patient was negative for well-characterized antibodies, further testing revealed the presence of proteins binding to the hippocampal region of the midbrain and the cerebellum, and to components of the extracellular matrix of the tumor which may suggest partially characterized or as yet uncharacterized antibodies directed against renal cell tumor tissue and the nervous system. This possibility is supported by the observed symptom resolution upon tumor resection. The described case introduces a possible association between an antibody, which may be specific to paraneoplastic neurological syndromes, and renal cell carcinoma.
C1 [Johnson, Vijay; Friedman, Norman; Haller, Nairmeen Awad] Northeastern Ohio Univ Coll Med & Pharm, Akron Gen Med Ctr, Akron, OH 44307 USA.
   [Hagel, Christian] Univ Klinikum Hamburg Eppendorf, Inst Neuropathol, Hamburg, Germany.
C3 Akron General Medical Center; Northeast Ohio Medical University
   (NEOMED); University of Hamburg; University Medical Center
   Hamburg-Eppendorf
RP Haller, NA (通讯作者)，Northeastern Ohio Univ Coll Med & Pharm, Akron Gen Med Ctr, ACC Ste 507,400 Wabash Ave, Akron, OH 44307 USA.
EM nhaller@agmc.org
CR ANDERSON NE, 1988, NEUROLOGY, V38, P1391, DOI 10.1212/WNL.38.9.1391
   Balegno S, 2005, ANTICANCER RES, V25, P3211
   Bell BB, 1998, J UROLOGY, V160, P828, DOI 10.1016/S0022-5347(01)62798-8
   Dalmau J, 1999, BRAIN PATHOL, V9, P275
   De Luca S, 2002, UROL INT, V68, P206, DOI 10.1159/000048454
   Deodhare S, 1996, CAN J NEUROL SCI, V23, P138, DOI 10.1017/S0317167100038877
   Hagel C, 2005, NEUROPATH APPL NEURO, V31, P97, DOI 10.1111/j.1365-2990.2004.00609.x
   Laeng RH, 1998, ACTA NEUROPATHOL, V96, P329, DOI 10.1007/s004010050902
   Vitaliani R, 2005, ANN NEUROL, V58, P594, DOI 10.1002/ana.20614
NR 9
TC 9
Z9 9
U1 0
U2 1
PU SPRINGER
PI NEW YORK
PA 233 SPRING ST, NEW YORK, NY 10013 USA
SN 0167-594X
J9 J NEURO-ONCOL
JI J. Neuro-Oncol.
PD DEC
PY 2008
VL 90
IS 3
BP 279
EP 281
DI 10.1007/s11060-008-9675-5
PG 3
WC Oncology; Clinical Neurology
WE Science Citation Index Expanded (SCI-EXPANDED)
SC Oncology; Neurosciences & Neurology
GA 370NG
UT WOS:000260768300006
PM 18726185
DA 2023-08-27
ER

PT J
AU Ji, HW
   Jin, X
   Zhang, Q
   Zhou, Y
   Zhu, C
   Yang, Y
   Tang, ZX
   Yu, G
   Wang, CM
AF Ji, Haiwang
   Jin, Xiang
   Zhang, Qing
   Zhou, Yuan
   Zhu, Chan
   Yang, Yan
   Tang, Zongxiang
   Yu, Guang
   Wang, Changming
TI A Mouse Model of Cancer Induced Bone Pain: From Pain to Movement
SO FRONTIERS IN BEHAVIORAL NEUROSCIENCE
LA English
DT Article
DE CIBP; motor coordination; locomotion; pain; patellar ligament
ID INHIBITION; ALLODYNIA; MICE
AB Cancer induced bone pain (CIBP) occurs in patients with advanced osteosarcoma or metastasized bone tumors that can negatively affects the patient's quality of life. However, motor impairment in CIBP is still understudied. To improve the quality of life of patients with CIBP, the study of CIBP induced movement impairment is of particular importance. Here, we presented a model of metastatic cancer induced bone pain caused by an allograft of Lewis lung cancer cells. In this method, we injected Lewis lung cancer cells into the femoral medulla cavity and recorded the pain behavior and motor behavior after CIBP surgery. We observed enhanced pain after the initial surgery. Interestingly, we found the latency on rotarod was significantly reduced concomitant with tumor growth and pain. This result indicated that the motor coordination and balance were severely impaired in CIBP. We also found the pain and motor behavioral differences in models that severed the patellar ligament vs. maintaining the patellar ligament. These findings provide a novel clue for further investigating the mechanisms responsible for the generation and development of CIBP.
C1 [Ji, Haiwang; Jin, Xiang; Zhang, Qing; Zhou, Yuan; Zhu, Chan; Yang, Yan; Tang, Zongxiang; Yu, Guang; Wang, Changming] Nanjing Univ Chinese Med, Sch Med & Holist Integrat Med, Nanjing, Peoples R China.
C3 Nanjing University of Chinese Medicine
RP Yu, G; Wang, CM (通讯作者)，Nanjing Univ Chinese Med, Sch Med & Holist Integrat Med, Nanjing, Peoples R China.
EM yuguang928@126.com; bychangming@163.com
CR Bayram S, 2019, J ORTHOP SCI, V24, P1068, DOI 10.1016/j.jos.2019.08.022
   Campbell JC, 2015, PEPTIDES, V68, P164, DOI 10.1016/j.peptides.2014.12.004
   CHAPLAN SR, 1994, J NEUROSCI METH, V53, P55, DOI 10.1016/0165-0270(94)90144-9
   Coleman RE, 2006, CLIN CANCER RES, V12, p6243S, DOI 10.1158/1078-0432.CCR-06-0931
   Fang D, 2015, PAIN, V156, P1124, DOI 10.1097/j.pain.0000000000000158
   Fuseya S, 2016, ANESTHESIOLOGY, V125, P204, DOI 10.1097/ALN.0000000000001152
   Hansen RR, 2011, PAIN, V152, P1766, DOI 10.1016/j.pain.2011.03.024
   HARGREAVES K, 1988, PAIN, V32, P77, DOI 10.1016/0304-3959(88)90026-7
   Huang Dong, 2008, Zhong Nan Da Xue Xue Bao Yi Xue Ban, V33, P115
   Jimenez-Andrade JM, 2010, ANN NY ACAD SCI, V1198, P173, DOI 10.1111/j.1749-6632.2009.05429.x
   Luger NM, 2005, J PAIN SYMPTOM MANAG, V29, pS32, DOI 10.1016/j.jpainsymman.2005.01.008
   Macedo F, 2017, ONCOL REV, V11, P43, DOI 10.4081/oncol.2017.321
   Majuta LA, 2017, PAIN REP, V2, DOI 10.1097/PR9.0000000000000614
   Mao-Ying QL, 2006, BIOCHEM BIOPH RES CO, V345, P1292, DOI 10.1016/j.bbrc.2006.04.186
   Pineda-Farias JB, 2020, FRONT PHARMACOL, V11, DOI 10.3389/fphar.2020.610894
   Ruan YL, 2018, SCI REP-UK, V8, DOI 10.1038/s41598-018-31741-7
   Sasaki H, 2015, ANAL BIOCHEM, V486, P70, DOI 10.1016/j.ab.2015.06.030
   Schwei MJ, 1999, J NEUROSCI, V19, P10886, DOI 10.1523/JNEUROSCI.19-24-10886.1999
   Turabi A, 2012, J SURG ONCOL, V105, P494, DOI 10.1002/jso.21707
   von Moos R, 2016, SUPPORT CARE CANCER, V24, P1327, DOI 10.1007/s00520-015-2908-1
   Wakabayashi H, 2018, J BONE MINER METAB, V36, P274, DOI 10.1007/s00774-017-0842-7
   Wang CM, 2019, FASEB J, V33, P1360, DOI 10.1096/fj.201800615RR
   Wang KY, 2021, NAT COMMUN, V12, DOI 10.1038/s41467-021-24867-2
   Yang H, 2018, FRONT CELL NEUROSCI, V12, DOI 10.3389/fncel.2018.00129
NR 24
TC 2
Z9 2
U1 2
U2 5
PU FRONTIERS MEDIA SA
PI LAUSANNE
PA AVENUE DU TRIBUNAL FEDERAL 34, LAUSANNE, CH-1015, SWITZERLAND
SN 1662-5153
J9 FRONT BEHAV NEUROSCI
JI Front. Behav. Neurosci.
PD JUN 23
PY 2022
VL 16
AR 873750
DI 10.3389/fnbeh.2022.873750
PG 7
WC Behavioral Sciences; Neurosciences
WE Science Citation Index Expanded (SCI-EXPANDED)
SC Behavioral Sciences; Neurosciences & Neurology
GA 3B1MQ
UT WOS:000827712800001
PM 35813592
OA Green Published, gold
DA 2023-08-27
ER

PT J
AU Zuo, PC
   Sun, T
   Gu, GC
   Li, XO
   Jiang, Z
   Pan, CC
   Xu, C
   Wu, Z
   Zhang, JT
   Zhang, LW
AF Zuo, Pengcheng
   Sun, Tao
   Gu, Guocan
   Li, Xiaoou
   Jiang, Zhuang
   Pan, Changcun
   Xu, Cheng
   Wu, Zhen
   Zhang, Junting
   Zhang, Liwei
TI Surgical management and clinical outcomes of cerebellar
   liponeurocytomas-a report of seven cases and a pooled analysis of
   individual patient data
SO NEUROSURGICAL REVIEW
LA English
DT Article
DE Cerebellar liponeurocytomas; Gross total resection; Follow-up;
   Recurrence; Radiotherapy
ID CENTRAL-NERVOUS-SYSTEM; LIPOMATOUS MEDULLOBLASTOMA; LIPIDIZED
   MEDULLOBLASTOMA; TUMOR; CLASSIFICATION; DIAGNOSIS; FEATURES; ADULTS
AB Cerebellar liponeurocytomas (CLPNs) are very rare, with very few studies on this disease. Their treatment protocol also remains unclear. To better understand the disease, we reviewed the clinical features and outcomes, and proposed a treatment protocol based on previously reported cases as well as cases from our institute. The clinical data were obtained from seven patients with pathologically confirmed CLPNs, who underwent surgical treatment at our institute between November 2011 and June 2021. We also reviewed the relevant literature and 75 patients with CLPNs were identified between September 1993 and June 2021. Risk factors for progression-free survival (PFS) were evaluated in the pooled cohort. Our cohort included four males and three females, with a mean age of 43.9 +/- 14.5 years (range: 29-64 years). CLPNs were located in the lateral ventricle in three cases and in the cerebellum in four cases. All seven cases achieved gross total resection (GTR) and radiotherapy was administered to two cases. After a mean follow-up of 44.9 +/- 44.4 months, all patients remained well, with no recurrence or death. Among the 75 patients reported in the literature, 35 were males and 40 were females, with a mean age of 46.2 +/- 13.6 years (range: 6-77 years). Biopsy, GTR, and non-GTR were achieved in one (1.3%), 50 (66.7%), and 24 (32%) patients, respectively. Radiotherapy was administered to 16 cases and chemotherapy was administered to only one case. After a mean follow-up of 47.5 +/- 51.5 months, three patients died and tumor recurrence occurred in 17 patients. Multivariate Cox analysis revealed that non-GTR predicted a poor PFS (p = 0.020), and postoperative radiotherapy could not prolong PFS (p = 0.708). Kaplan-Meier analysis also showed that GTR was significantly associated with longer PFS (p = 0.008), and postoperative radiotherapy could not prolong PFS (p = 0.707). PFS rates at 1, 5, 10 years were 92.7%, 78.0%, 23.8% respectively. CLPNs are very rare brain tumors. Although they have favorable clinical prognosis, the recurrence is relatively high. GTR should be the first choice for treatment and close follow-up is necessary. Postoperative radiotherapy could not improve PFS in this study. A larger cohort is needed to verify our findings.
C1 [Zuo, Pengcheng; Sun, Tao; Gu, Guocan; Li, Xiaoou; Jiang, Zhuang; Pan, Changcun; Xu, Cheng; Wu, Zhen; Zhang, Junting; Zhang, Liwei] Capital Med Univ, Beijing Tiantan Hosp, Dept Neurosurg, Beijing, Peoples R China.
   [Zhang, Liwei] China Natl Clin Res Ctr Neurol Dis NCRC ND, Beijing, Peoples R China.
C3 Capital Medical University
RP Zhang, LW (通讯作者)，Capital Med Univ, Beijing Tiantan Hosp, Dept Neurosurg, Beijing, Peoples R China.; Zhang, LW (通讯作者)，China Natl Clin Res Ctr Neurol Dis NCRC ND, Beijing, Peoples R China.
EM zhangliweittyy@163.com
OI Zhang, Liwei/0000-0003-1919-3765
FU Multicenter clinical big data study and multi-path tumorigenesis
   mechanisms and precision treatment research on brainstem glioma
   [JINGYIYAN2018-7]; Special Fund of the Pediatric Medical Coordinated
   Development Center of Beijing Hospitals Authority [XTYB201822]
FX This study was funded by Multicenter clinical big data study and
   multi-path tumorigenesis mechanisms and precision treatment research on
   brainstem glioma (JINGYIYAN2018-7) and Special Fund of the Pediatric
   Medical Coordinated Development Center of Beijing Hospitals Authority
   (XTYB201822).
CR Abuzneid YS, 2021, INT J SURG CASE REP, V82, DOI 10.1016/j.ijscr.2021.105937
   Aker FV, 2005, J NEURO-ONCOL, V71, P53, DOI 10.1007/s11060-004-9172-4
   Akhaddar A, 2003, J NEURORADIOLOGY, V30, P121
   Al-Umran M R, 2021, Neurochirurgie, V67, P579, DOI 10.1016/j.neuchi.2021.03.004
   Alkadhi H, 2001, J NEUROSURG, V95, P324, DOI 10.3171/jns.2001.95.2.0324
   Anghileri E, 2012, J NEURO-ONCOL, V108, P513, DOI 10.1007/s11060-012-0853-0
   BECHTEL JT, 1978, ACTA NEUROPATHOL, V41, P261, DOI 10.1007/BF00690447
   Beizig N, 2013, NEUROCHIRURGIE, V59, P39, DOI 10.1016/j.neuchi.2012.09.002
   Ben Nsir A, 2014, NEUROL NEUROCHIR POL, V48, P458, DOI 10.1016/j.pjnns.2014.10.005
   Ben Nsir A, 2018, NEUROL INDIA, V66, pS145, DOI 10.4103/0028-3886.226443
   Borekci A, 2018, NEUROL NEUROCHIR POL, V52, P670, DOI 10.1016/j.pjnns.2018.09.001
   Buccoliero AM, 2005, NEUROPATHOLOGY, V25, P77, DOI 10.1111/j.1440-1789.2004.00574.x
   Cacciola F, 2002, ACTA NEUROCHIR, V144, P829, DOI 10.1007/s007010200082
   Cai JX, 2018, MEDICINE, V97, DOI 10.1097/MD.0000000000009556
   Chakraborti S, 2011, J NEURO-ONCOL, V103, P121, DOI 10.1007/s11060-010-0361-z
   Chatillon CE, 2009, CAN J NEUROL SCI, V36, P658, DOI 10.1017/S0317167100008210
   Chiaramonte C, 2018, WORLD NEUROSURG, V112, P18, DOI 10.1016/j.wneu.2018.01.012
   Chung SB, 2012, J KOREAN NEUROSURG S, V52, P250, DOI 10.3340/jkns.2012.52.3.250
   DAVIS DG, 1993, HUM PATHOL, V24, P990, DOI 10.1016/0046-8177(93)90113-U
   den Hollander J, 2011, ROFO-FORTSCHR RONTG, V183, P974, DOI 10.1055/s-0031-1273466
   Deora H, 2019, J NEUROSCI RURAL PRA, V10, P360, DOI 10.4103/jnrp.jnrp_266_18
   Dey S, 2013, ARCH IRAN MED, V16, P199, DOI 013163/AIM.0018
   ELLISON DW, 1993, NEUROPATH APPL NEURO, V19, P95, DOI 10.1111/j.1365-2990.1993.tb00410.x
   Elshihabi S, 2003, SURG NEUROL, V60, P566, DOI 10.1016/S0090-3019(03)00192-7
   Fung KM, 2003, ULTRASTRUCT PATHOL, V27, P109, DOI 10.1080/01913120309924
   Gembruch O, 2018, WORLD NEUROSURG, V120, P214, DOI 10.1016/j.wneu.2018.09.001
   Gembruch Oliver, 2018, J Med Case Rep, V12, P170, DOI 10.1186/s13256-018-1706-z
   George DH, 2001, AM J SURG PATHOL, V25, P1551, DOI 10.1097/00000478-200112000-00013
   Giangaspero F, 1996, AM J SURG PATHOL, V20, P656, DOI 10.1097/00000478-199606000-00002
   Guan JT, 2012, NEURORADIOL J, V25, P331, DOI 10.1177/197140091202500308
   Gupta K, 2011, CLIN NEUROPATHOL, V30, P80, DOI 10.5414/NPP30080
   Hamzaoglu V, 2018, J SURG CASE REP, DOI 10.1093/jscr/rjy316
   Hermann B, 2017, FOLIA NEUROPATHOL, V55, P227, DOI 10.5114/fn.2017.70488
   Hirono S, 2021, BRAIN TUMOR PATHOL, V38, P257, DOI 10.1007/s10014-021-00405-2
   Horstmann S, 2004, BRAIN PATHOL, V14, P281
   Jackson TR, 2001, J NEUROSURG, V95, P700, DOI 10.3171/jns.2001.95.4.0700
   Jenkinson MD, 2003, NEUROSURGERY, V53, P1425, DOI 10.1227/01.NEU.0000093430.61239.7E
   Kachhara R, 2003, NEUROL INDIA, V51, P274
   Kakkar A, 2015, ULTRASTRUCT PATHOL, V39, P419, DOI 10.3109/01913123.2015.1027435
   Karabagli P, 2014, FOLIA NEUROPATHOL, V52, P101, DOI 10.5114/fn.2014.41749
   Konovalov A N, 2015, Zh Vopr Neirokhir Im N N Burdenko, V79, P87, DOI 10.17116/neiro201579287-96
   Kuchelmeister K, 2006, CLIN NEUROPATHOL, V25, P86
   Limaiem F, 2009, CAN J NEUROL SCI, V36, P662, DOI 10.1017/S0317167100008222
   Louis DN, 2021, NEURO-ONCOLOGY, V23, P1231, DOI 10.1093/neuonc/noab106
   Louis DN, 2016, ACTA NEUROPATHOL, V131, P803, DOI 10.1007/s00401-016-1545-1
   Montagna N, 2002, ARQ NEURO-PSIQUIAT, V60, P725, DOI 10.1590/S0004-282X2002000500008
   Nzegwu MA, 2016, RARE TUMORS, V8, P92, DOI 10.4081/rt.2016.6240
   Orlandi A, 1997, CLIN NEUROPATHOL, V16, P175
   Oudrhiri MY, 2014, CASE REP NEUROL MED, V2014, DOI 10.1155/2014/186826
   Owler BK, 2005, J CLIN NEUROSCI, V12, P326, DOI 10.1016/j.jocn.2004.05.017
   Pankaj R, 2010, NEUROL INDIA, V58, P805, DOI 10.4103/0028-3886.72195
   Pasquale G, 2009, NEUROL INDIA, V57, P194, DOI 10.4103/0028-3886.51294
   Patel N, 2009, CAN J SURG, V52, pE117
   Pelz D, 2013, CAN J NEUROL SCI, V40, P870, DOI 10.1017/S0317167100016048
   Scoppetta TLPD, 2015, NEUROLOGY, V85, P1912, DOI 10.1212/WNL.0000000000002156
   Pikis S, 2016, J CLIN NEUROSCI, V32, P154, DOI 10.1016/j.jocn.2016.04.004
   Radke J, 2015, CLIN NEUROPATHOL, V34, P19, DOI 10.5414/NP300783
   Radner H, 2002, PATHOLOGE, V23, P260, DOI 10.1007/s00292-002-0530-8
   Rajesh LS, 2003, NEUROPATH APPL NEURO, V29, P511, DOI 10.1046/j.1365-2990.2003.00480.x
   Gines JAR, 2014, NEUROCIRUGIA, V25, P183, DOI 10.1016/j.neucir.2012.03.003
   Sivaraju L, 2017, NEUROL INDIA, V65, P422, DOI 10.4103/neuroindia.NI_1379_15
   Soylemezoglu F, 1996, AM J SURG PATHOL, V20, P413, DOI 10.1097/00000478-199604000-00003
   Taddei GL, 2001, ULTRASTRUCT PATHOL, V25, P59
   Takami H, 2015, BRAIN TUMOR PATHOL, V32, P210, DOI 10.1007/s10014-014-0210-4
   Tucker A, 2017, J PATHOL TRANSL MED, V51, P335, DOI 10.4132/jptm.2016.07.24
   Valery CA, 2004, BRIT J NEUROSURG, V18, P300, DOI 10.1080/02688690410001732805
   Wolf A, 2016, J NEUROSURG, V125, P57, DOI 10.3171/2015.6.JNS142965
   Xu L, 2017, BRAIN TUMOR PATHOL, V34, P28, DOI 10.1007/s10014-017-0279-7
   Xu NN, 2017, ONCOTARGET, V8, P62641, DOI 10.18632/oncotarget.16024
NR 69
TC 3
Z9 3
U1 0
U2 1
PU SPRINGER
PI NEW YORK
PA ONE NEW YORK PLAZA, SUITE 4600, NEW YORK, NY, UNITED STATES
SN 0344-5607
EI 1437-2320
J9 NEUROSURG REV
JI Neurosurg. Rev.
PD APR
PY 2022
VL 45
IS 2
BP 1747
EP 1757
DI 10.1007/s10143-021-01728-6
EA JAN 2022
PG 11
WC Clinical Neurology; Surgery
WE Science Citation Index Expanded (SCI-EXPANDED)
SC Neurosciences & Neurology; Surgery
GA 0F6CI
UT WOS:000738507500001
PM 34982306
DA 2023-08-27
ER

PT J
AU Todorovic, M
   Balint, B
   Suvajdzic, N
   Jevtic, M
   Pavlovic, M
   Petrovic, M
   Krstic, M
   Popovic, V
   Ivanovic, B
   Elezovic, I
   Milenkovic, R
   Colovic, M
AF Todorovic, M.
   Balint, B.
   Suvajdzic, N.
   Jevtic, M.
   Pavlovic, M.
   Petrovic, M.
   Krstic, M.
   Popovic, V.
   Ivanovic, B.
   Elezovic, I.
   Milenkovic, R.
   Colovic, M.
TI Triple-way therapeutic approach for paraganglioma-dependent
   erythrocytosis: drugs and surgery plus "multi-manner" apheresis
SO MEDICAL ONCOLOGY
LA English
DT Article
DE paraganglioma; relapse; erythropoietin; erythrocytosis; "multi-manner"
   apheresis
ID ERYTHROPOIETIN; PHEOCHROMOCYTOMA; POLYCYTHEMIA; KIDNEY
AB Paragangliomas are tumors arising from the extra-adrenal paragangliar neural crest cells. The sympathoadrenal neuroendocrine system consists of extra-adrenal paragangliar cellular layer along the paravertebral and para-aortic axis, and the adrenal medullae. Paraganglioma should be included in the differential diagnosis of secondary erythrocytosis due to its possible ectopic erythropoietin (EPO) secretion. Thus, in this report we present a 24-year-old female patient with onset of unregulated ectopic EPO secretion, and consecutive erythrocytosis followed by hypertension, secondary to paraganglioma of multifocal retroperitoneal localization. Clinical, laboratory, and radiological investigations confirmed both an elevated EPO level and the presence of multiple paraganglioma. This paraneoplastic-mediated medical condition with high risk of cellular hyperviscosity syndrome (CHVS) requires prompt diagnosis and rapid therapeutic interventions. Initially, simple phlebotomy procedures were used; following that, tumors were surgically removed. In the course of the disease, this tumor relapsed, and urgent apheresis, as a treatment of life-threatening state, was used. The therapy performed resulted in a rapid blood viscosity depletion and a significant (P < 0.01) serum EPO reduction, as well as the general clinical benefit. Therefore, we conclude that the use of our own "multi-manner" apheresis (erythrocythapheresis plus plasma exchange), for long-time interval (until further causative therapy), effectively cross-bridged the possible hazards of EPO-dependent CHVS.
C1 [Todorovic, M.; Suvajdzic, N.; Elezovic, I.; Colovic, M.] Clin Ctr Serbia, Inst Hematol, Belgrade, Serbia.
   [Balint, B.] Mil Med Acad, Inst Transfusiol, Belgrade 11002, Serbia.
   [Balint, B.] Univ Belgrade, Inst Med Res, Belgrade, Serbia.
   [Jevtic, M.] Mil Med Acad, Head Off, Belgrade 11002, Serbia.
   [Pavlovic, M.] Florida Atlantic Univ, Charles Smith Coll Sci Biomed Sci, Boca Raton, FL 33431 USA.
   [Petrovic, M.; Krstic, M.] Clin Ctr Serbia, Inst Digest Dis, Belgrade, Serbia.
   [Popovic, V.] Clin Ctr Serbia, Inst Endocrinol, Belgrade, Serbia.
   [Ivanovic, B.] Clin Ctr Serbia, Inst Cardiol, Belgrade, Serbia.
   [Milenkovic, R.] Clin Ctr Serbia, MRI Ctr, Belgrade, Serbia.
C3 Clinical Centre of Serbia; University of Belgrade; State University
   System of Florida; Florida Atlantic University; Clinical Centre of
   Serbia; Clinical Centre of Serbia; Clinical Centre of Serbia; Clinical
   Centre of Serbia
RP Todorovic, M (通讯作者)，Clin Ctr Serbia, Inst Hematol, Belgrade, Serbia.
EM bb.lena@gmail.com; belab@imi.bg.ac.yu
RI Balint, Bela/AFA-7987-2022
OI Balint, Bela/0000-0002-3390-1599; Suvajdzic-Vukovic,
   Nada/0000-0002-8807-4797
CR Ali-El-Dein B, 2002, IN VIVO, V16, P249
   Balint B, 2005, TRANSFUS APHER SCI, V33, P181, DOI 10.1016/j.transci.2005.03.008
   Balint B, 2007, TRANSFUS APHER SCI, V36, P225, DOI 10.1016/j.transci.2006.11.004
   Balint B, 2006, TRANSFUS APHER SCI, V35, P25, DOI 10.1016/j.transci.2006.03.001
   BOSIO M, 1994, AM J PEDIAT HEMATOL, V16, P365
   Buonuomo V, 2004, PEDIATR HEMAT ONCOL, V21, P731, DOI 10.1080/08880010490515029
   Chandra V, 2004, Vasc Endovascular Surg, V38, P385, DOI 10.1177/153857440403800413
   Dionne JM, 2006, J PEDIATR-US, V148, P540, DOI 10.1016/j.jpeds.2005.11.024
   Donnelly S, 2003, ADV EXP MED BIOL, V543, P73
   DRENOU B, 1995, NOUV REV FR HEMATOL, V37, P197
   Elder EE, 2003, MODERN PATHOL, V16, P246, DOI 10.1097/01.MP.0000056982.07160.E3
   IMAI T, 1988, J SURG ONCOL, V39, P279, DOI 10.1002/jso.2930390414
   IMAI T, 1986, CLIN ENDOCRINOL, V11, P175
   Jalil ND, 1998, EUR J SURG, V164, P23
   KUAKA N, 2002, ENDOCR PATHOL, V13, P149
   MESSINEZY M, 1993, EUR J HAEMATOL, V51, P125
   Myers B, 2002, CLIN LAB HAEMATOL, V24, P175, DOI 10.1046/j.1365-2257.2002.00442.x
   Rezkalla M A, 1995, S D J Med, V48, P349
   Shih LY, 1999, J AM SOC NEPHROL, V10, P315
   Tekautz TM, 2003, J PEDIATR SURG, V38, P1317, DOI 10.1016/S0022-3468(03)00388-9
   TERADA N, 1994, ACTA HAEMATOL-BASEL, V91, P95
   Tischler A.S., 1998, FUNCTIONAL ENDOCRINE, P550
NR 22
TC 9
Z9 9
U1 3
U2 3
PU HUMANA PRESS INC
PI TOTOWA
PA 999 RIVERVIEW DRIVE SUITE 208, TOTOWA, NJ 07512 USA
SN 1357-0560
EI 1559-131X
J9 MED ONCOL
JI Med. Oncol.
PD JUN
PY 2008
VL 25
IS 2
BP 148
EP 153
DI 10.1007/s12032-007-9008-0
PG 6
WC Oncology
WE Science Citation Index Expanded (SCI-EXPANDED)
SC Oncology
GA 303GJ
UT WOS:000256028700005
PM 18488156
DA 2023-08-27
ER

PT J
AU Arnold, DR
   Willemagne, VL
   Civelek, C
   Dannals, RF
   Wagner, HN
   Udelsman, R
AF Arnold, DR
   Willemagne, VL
   Civelek, C
   Dannals, RF
   Wagner, HN
   Udelsman, R
TI FDG-PET: A sensitive tool for the localization of MIBG-negative pelvic
   pheochromocytomas
SO ENDOCRINOLOGIST
LA English
DT Review
ID ADRENAL MASSES; CHEMICAL-SHIFT; METAIODOBENZYLGUANIDINE; PARAGANGLIOMA;
   SCINTIGRAPHY; ENHANCEMENT; EXPERIENCE; MRI; CT
AB Pheochromocytomas are catecholamine-secreting tumors arising from the adrenal medulla or rarely from other structures derived from neurocrest origin. Because biochemical evidence of catecholamine production usually precedes clinical manifestations, patients who have undergone resection of a pheochromocytoma are followed with serial monitoring of catecholamines. If urinary catecholamines are elevated, localization of recurrent and/or metastatic lesions is obtained by imaging procedures. Computed tomography and magnetic resonance imaging are useful techniques, but they do not provide specific metabolic information. Scintigraphy with metaiodobenzylguanidine (MIBG) labeled with either I-123 Or I-131 is recommended for detection of metabolically active pheochromocytomas [1]. However, a subset of these tumors are MIBG-negative. The F-18-fluorodeoxyglucose positron emission tomography (FDG-PET) method has proven useful in the localization of neoplasms. The use of PET with both FDG and Rb-82 (Rubidium) has been described in the localization of MIBG-negative suprarenal and thoracic pheochromocytomas [2, 3]. We report the utility of FDG-PET to detect pelvic recurrence of pheochromocytoma in an MIBG-negative patient.
C1 Johns Hopkins Univ Hosp, Div Endocrine & Oncol Surg, Div Endocrinol & Metab, Div Nucl Med & Radiat Hlth Sci, Baltimore, MD 21287 USA.
C3 Johns Hopkins University; Johns Hopkins Medicine
RP Udelsman, R (通讯作者)，Johns Hopkins Univ Hosp, Div Endocrine & Oncol Surg, Div Endocrinol & Metab, Div Nucl Med & Radiat Hlth Sci, Blalock 688,600 N Wolfe St, Baltimore, MD 21287 USA.
CR APELDOORN L, 1995, NETH J MED, V46, P239, DOI 10.1016/0300-2977(94)00098-0
   BOLLAND GW, 1995, CRIT REV DIAGN IMAG, V36, P115
   CHANTAL JF, 1985, J CLIN ENDOCR METAB, V61, P769
   ELGAZZAR AH, 1995, CLIN NUCL MED, V20, P147, DOI 10.1097/00003072-199502000-00011
   GLOWNIAK JV, 1993, J NUCL MED, V34, P1140
   ICHIKAWA T, 1995, CLIN RADIOL, V50, P295, DOI 10.1016/S0009-9260(05)83419-1
   KOROBKIN M, 1995, SEMIN ULTRASOUND CT, V16, P317, DOI 10.1016/0887-2171(95)90036-5
   KOROBKIN M, 1995, RADIOLOGY, V197, P411, DOI 10.1148/radiology.197.2.7480685
   Neumann DR, 1996, J COMPUT ASSIST TOMO, V20, P312, DOI 10.1097/00004728-199603000-00028
   PACHOLCZYK T, 1991, NATURE, V350, P350, DOI 10.1038/350350a0
   QUINT LE, 1987, RADIOLOGY, V165, P89, DOI 10.1148/radiology.165.1.3628794
   REINIG JW, 1994, RADIOLOGY, V192, P41, DOI 10.1148/radiology.192.1.8208962
   SHAPIRO B, 1985, J NUCL MED, V26, P576
   Shapiro B, 1991, J Nucl Biol Med, V35, P357
   SHULKIN BL, 1993, RADIOLOGY, V186, P711, DOI 10.1148/radiology.186.3.8430179
   SISSON JC, 1981, NEW ENGL J MED, V305, P12, DOI 10.1056/NEJM198107023050103
   STEWARD BH, 1978, NEW ENGL J MED, V289, P460
   TSUSHIMA Y, 1994, J CLIN ENDOCR METAB, V79, P1759, DOI 10.1210/jc.79.6.1759
   VANGILS APG, 1994, AM J ROENTGENOL, V162, P147, DOI 10.2214/ajr.162.1.8273654
   VELCHIK MG, 1989, J NUCL MED, V30, P328
NR 20
TC 4
Z9 4
U1 0
U2 0
PU LIPPINCOTT WILLIAMS & WILKINS
PI PHILADELPHIA
PA TWO COMMERCE SQ, 2001 MARKET ST, PHILADELPHIA, PA 19103 USA
SN 1051-2144
EI 1539-9192
J9 ENDOCRINOLOGIST
JI Endocrinologist
PD JUL-AUG
PY 1998
VL 8
IS 4
BP 295
EP 298
DI 10.1097/00019616-199807000-00011
PG 4
WC Endocrinology & Metabolism
WE Science Citation Index Expanded (SCI-EXPANDED)
SC Endocrinology & Metabolism
GA 108BP
UT WOS:000075246400011
DA 2023-08-27
ER

PT J
AU Abel, TJ
   Chowdhary, A
   Thapa, M
   Rutledge, JC
   Geyer, JR
   Ojemann, J
   Avellino, AM
AF Abel, Taylor J.
   Chowdhary, Abhineet
   Thapa, Mahesh
   Rutledge, Joe C.
   Geyer, J. Russell
   Ojemann, Jeffrey
   Avellino, Anthony M.
TI Spinal cord pilocytic astrocytoma with leptomeningeal dissemination to
   the brain - Case report and review of the literature
SO JOURNAL OF NEUROSURGERY
LA English
DT Review
DE pilocytic astrocytoma; leptomeningeal dissemination; glioma; recurrent
   disease; pediatric neurosurgery
ID LOW-GRADE GLIOMAS; MALIGNANT-TRANSFORMATION; GLIOBLASTOMA-MULTIFORME;
   INTRACRANIAL METASTASES; CHILDHOOD; CHILDREN; GANGLIOGLIOMA; APPEARANCE;
   EXPRESSION; MANAGEMENT
AB Leptomeningeal dissemination of low-grade spinal cord gliomas is an uncommon event. The authors report a unique case of leptomeningeal dissemination of a spinal cord pilocytic astrocytoma (PCA) to the intracranial cerebral subarachnoid spaces in a child. A 2-year-old boy presented with a loss of balance and the inability to walk or stand. An intradural intramedullary spinal cord tumor was identified, and the lesion was subtotally resected and diagnosed by the pathology department to be a PCA. Subsequently, the patient had recurrences of the intradural intramedullary tumor at 6 months and 2 years after his original presentation. He underwent a repeated resection of the recurrent tumor and fenestration of an associated syrinx on both occasions. The pathological characteristics of the reresected tumor remained consistent with those of a PCA. Postoperative imaging after his last surgery revealed diffuse intracranial leptomeningeal dissemination into the cisternal space surrounding the midbrain, the suprasellar region, and the internal auditory canal, as well as nodular subarachnoid disease in the upper cervical region. The patient then underwent chemotherapy, and total spine magnetic resonance (MR) imaging 2 months later demonstrated stability in the size of the spinal cord tumor and a decrease in the associated syrinx. However, an MR image of the head demonstrated two new areas of supratentorial subarachnoid leptomeningeal spread of the primary spinal cord tumor at the 2-month follow-up examination. At the 6-month follow-up examination, MR imaging of the head and spine demonstrated stable metastatic disease. This case illustrates a unique instance of supratentorial leptomeningeal dissemination of an intramedullary spinal cord PCA in a child.
C1 Univ Washington, Childrens Hosp & Reg Med Ctr, Dept Neurol Surg, Sch Med,Div Hematol Oncol, Seattle, WA 98105 USA.
   Univ Washington, Childrens Hosp & Reg Med Ctr, Dept Radiol, Sch Med,Div Hematol Oncol, Seattle, WA 98105 USA.
   Univ Washington, Childrens Hosp & Reg Med Ctr, Dept Lab Med, Sch Med,Div Hematol Oncol, Seattle, WA 98105 USA.
C3 Seattle Children's Hospital; University of Washington; University of
   Washington Seattle; Seattle Children's Hospital; University of
   Washington; University of Washington Seattle; Seattle Children's
   Hospital; University of Washington; University of Washington Seattle
RP Avellino, AM (通讯作者)，Univ Washington, Childrens Hosp & Reg Med Ctr, Dept Neurol Surg, Sch Med,Div Hematol Oncol, 4800 Sand Point Way NE,Mailstop W-7729, Seattle, WA 98105 USA.
EM anthony.avellino@seattlechildrens.org
OI Ojemann, Jeffrey/0000-0001-7580-8934; Abel, Taylor/0000-0002-5089-460X
CR ANDREWS AA, 1978, ARCH NEUROL-CHICAGO, V35, P244, DOI 10.1001/archneur.1978.00500280062013
   Aryan HE, 2005, CHILD NERV SYST, V21, P477, DOI 10.1007/s00381-004-1002-7
   BELL WO, 1988, J NEUROSURG, V69, P295, DOI 10.3171/jns.1988.69.2.0295
   BRYAN P, 1974, CLIN RADIOL, V25, P355, DOI 10.1016/S0009-9260(74)80168-6
   Buschmann U, 2003, CHILD NERV SYST, V19, P298, DOI 10.1007/s00381-003-0746-9
   Cairns H, 1931, BRAIN, V54, P377
   Choe GY, 2002, CLIN CANCER RES, V8, P2894
   CIVITELLO LA, 1988, NEUROLOGY, V38, P562, DOI 10.1212/WNL.38.4.562
   CLAUS D, 1995, J NEURO-ONCOL, V25, P245, DOI 10.1007/BF01053158
   COAKLEY KJ, 1995, MAYO CLIN PROC, V70, P747, DOI 10.4065/70.8.747
   COHEN AR, 1989, J NEUROSURG, V70, P50, DOI 10.3171/jns.1989.70.1.0050
   Di Patre PL, 2004, CLIN NEUROPATHOL, V23, P298
   Eden KC, 1938, BRAIN, V61, P298, DOI 10.1093/brain/61.3.298
   Endo H, 2003, J NEURO-ONCOL, V63, P191, DOI 10.1023/A:1023983518341
   Fernandez C, 2003, NEUROSURGERY, V53, P544, DOI 10.1227/01.NEU.0000079330.01541.6E
   Figueiredo EG, 2003, ARQ NEURO-PSIQUIAT, V61, P842, DOI 10.1590/S0004-282X2003000500025
   HELY M, 1985, J NEUROL NEUROSUR PS, V48, P302, DOI 10.1136/jnnp.48.4.302
   Huang T, 2001, NEURORADIOLOGY, V43, P868, DOI 10.1007/s002340100604
   JOHNSON DL, 1987, J NEUROSURG, V66, P621, DOI 10.3171/jns.1987.66.4.0621
   KENDRICK FD, 1987, NEUROSURGERY, V20, P780
   KLEIHUES P, 1993, BRAIN PATHOL, V3, P255, DOI 10.1111/j.1750-3639.1993.tb00752.x
   Komotar RJ, 2005, NEUROSURGERY, V56, P191, DOI 10.1227/01.NEU.0000146212.95421.B3
   MAMELAK AN, 1994, J NEUROSURG, V81, P24, DOI 10.3171/jns.1994.81.1.0024
   Mittler MA, 1999, PEDIATR NEUROSURG, V30, P132, DOI 10.1159/000028780
   Ng HK, 2001, J CLIN NEUROSCI, V8, P374, DOI 10.1054/jocn.2000.0762
   Penar PL, 1997, NEUROSURGERY, V40, P141, DOI 10.1097/00006123-199701000-00032
   Peraud A, 2004, CHILD NERV SYST, V20, P114, DOI 10.1007/s00381-003-0812-3
   PERESE DM, 1959, J NEUROSURG, V16, P114, DOI 10.3171/jns.1959.16.1.0114
   Perilongo G, 2003, CHILD NERV SYST, V19, P197, DOI 10.1007/s00381-003-0733-1
   PETRONIO J, 1991, J NEUROSURG, V74, P701, DOI 10.3171/jns.1991.74.5.0701
   POLLACK IF, 1994, CANCER, V73, P2869, DOI 10.1002/1097-0142(19940601)73:11<2869::AID-CNCR2820731134>3.0.CO;2-I
   Rickman DS, 2001, CANCER RES, V61, P6885
   Strik HM, 2000, J NEURO-ONCOL, V50, P239, DOI 10.1023/A:1006415703881
   Tabori U, 2005, J NEUROSURG, V103, P357, DOI 10.3171/ped.2005.103.4.0357
   Tihan T, 1999, J NEUROPATH EXP NEUR, V58, P1061, DOI 10.1097/00005072-199910000-00004
   TIJSSEN CC, 1994, J NEURO-ONCOL, V18, P49, DOI 10.1007/BF01324603
   Townsend N, 2004, PEDIATR BLOOD CANCER, V43, P629, DOI 10.1002/pbc.20082
   Tsatas D, 2002, J CLIN NEUROSCI, V9, P282, DOI 10.1054/jocn.2001.1063
   UMEZU H, 1992, Neurologia Medico-Chirurgica, V32, P281, DOI 10.2176/nmc.32.281
   van der Wal EPJ, 2003, PEDIATR RADIOL, V33, P207, DOI 10.1007/s00247-002-0828-y
   WACKER MR, 1992, J NEUROSURG, V77, P302, DOI 10.3171/jns.1992.77.2.0302
   YAMAGAMI T, 1990, Neurologia Medico-Chirurgica, V30, P69, DOI 10.2176/nmc.30.69
   Yamashita Y, 2001, SURG NEUROL, V56, P39, DOI 10.1016/S0090-3019(01)00498-0
   Yang ZB, 2004, CLIN CANCER RES, V10, P658, DOI 10.1158/1078-0432.CCR-0382-03
   Zorlu F, 2005, PEDIATR NEUROSURG, V41, P248, DOI 10.1159/000087483
NR 45
TC 37
Z9 40
U1 1
U2 5
PU AMER ASSOC NEUROLOGICAL SURGEONS
PI CHARLOTTESVILLE
PA UNIV VIRGINIA, 1224 WEST MAIN ST, STE 450, CHARLOTTESVILLE, VA 22903 USA
SN 0022-3085
J9 J NEUROSURG
JI J. Neurosurg.
PD DEC
PY 2006
VL 105
IS 6
SU S
BP 508
EP 514
DI 10.3171/ped.2006.105.6.508
PG 7
WC Clinical Neurology; Surgery
WE Science Citation Index Expanded (SCI-EXPANDED)
SC Neurosciences & Neurology; Surgery
GA 112QD
UT WOS:000242540800016
PM 17184088
DA 2023-08-27
ER

PT J
AU Wiese, M
   Hamdan, FH
   Kubiak, K
   Diederichs, C
   Gielen, GH
   Nussbaumer, G
   Carcaboso, AM
   Hulleman, E
   Johnsen, SA
   Kramm, CM
AF Wiese, Maria
   Hamdan, Feda H.
   Kubiak, Klaudia
   Diederichs, Christopher
   Gielen, Gerrit H.
   Nussbaumer, Gunther
   Carcaboso, Angel M.
   Hulleman, Esther
   Johnsen, Steven A.
   Kramm, Christof M.
TI Combined treatment with CBP and BET inhibitors reverses inadvertent
   activation of detrimental super enhancer programs in DIPG cells
SO CELL DEATH & DISEASE
LA English
DT Article
ID RADIATION-RESISTANCE; HUMAN GLIOBLASTOMA; SELF-RENEWAL; PROMOTES;
   EXPRESSION; TUMORIGENICITY; PROTEINS; SURVIVAL; DIFFERENTIATION;
   INVASION
AB Diffuse intrinsic pontine gliomas (DIPG) are the most aggressive brain tumors in children with 5-year survival rates of only 2%. About 85% of all DIPG are characterized by a lysine-to-methionine substitution in histone 3, which leads to global H3K27 hypomethylation accompanied by H3K27 hyperacetylation. Hyperacetylation in DIPG favors the action of the Bromodomain and Extra-Terminal (BET) protein BRD4, and leads to the reprogramming of the enhancer landscape contributing to the activation of DIPG super enhancer-driven oncogenes. The activity of the acetyltransferase CREB-binding protein (CBP) is enhanced by BRD4 and associated with acetylation of nucleosomes at super enhancers (SE). In addition, CBP contributes to transcriptional activation through its function as a scaffold and protein bridge. Monotherapy with either a CBP (ICG-001) or BET inhibitor (JQ1) led to the reduction of tumor-related characteristics. Interestingly, combined treatment induced strong cytotoxic effects in H3.3K27M-mutated DIPG cell lines. RNA sequencing and chromatin immunoprecipitation revealed that these effects were caused by the inactivation of DIPG SE-controlled tumor-related genes. However, single treatment with ICG-001 or JQ1, respectively, led to activation of a subgroup of detrimental super enhancers. Combinatorial treatment reversed the inadvertent activation of these super enhancers and rescued the effect of ICG-001 and JQ1 single treatment on enhancer-driven oncogenes in H3K27M-mutated DIPG, but not in H3 wild-type pedHGG cells. In conclusion, combinatorial treatment with CBP and BET inhibitors is highly efficient in H3K27M-mutant DIPG due to reversal of inadvertent activation of detrimental SE programs in comparison with monotherapy.
C1 [Wiese, Maria; Kubiak, Klaudia; Diederichs, Christopher; Kramm, Christof M.] Univ Med Ctr Goettingen, Div Pediat Hematol & Oncol, Dept Child & Adolescent Hlth, Robert Koch Str 40, Gottingen, Germany.
   [Hamdan, Feda H.; Johnsen, Steven A.] Mayo Clin, Div Gastroenterol & Hepatol, Gene Regulatory Mech & Mol Epigenet Lab, 200 First St SW, Rochester, MN 55905 USA.
   [Gielen, Gerrit H.] Univ Hosp Bonn, Inst Neuropathol, Venusberg Campus 1, Bonn, Germany.
   [Nussbaumer, Gunther] Med Univ Graz, Div Pediat Hematol Oncol, Dept Pediat & Adolescent Med, Auenbruggerpl 38, Graz, Austria.
   [Carcaboso, Angel M.] Hosp St Joan de Deu, Inst Recerca, Pediat Hematol & Oncol, Barcelona, Spain.
   [Hulleman, Esther] Vrije Univ Amsterdam, Med Ctr, Canc Ctr Amsterdam, Dept Pediat Oncol, Amsterdam, Netherlands.
   [Hulleman, Esther] Vrije Univ Amsterdam, Med Ctr, Canc Ctr Amsterdam, Dept Hematol, Amsterdam, Netherlands.
   [Hulleman, Esther] Princess Maxima Ctr Pediat Oncol, Heidelberglaan 25, Utrecht, Netherlands.
   [Diederichs, Christopher] Tech Univ Munich, Klinikum Rechts Isar, Dept Radiat Oncol, Radiooncol Radiobiol, Ismaninger Str 22, Munich, Germany.
C3 University of Gottingen; Mayo Clinic; University of Bonn; Medical
   University of Graz; Autonomous University of Barcelona; Hospital
   Universitari Vall d'Hebron; Vall d'Hebron Institut de Recerca (VHIR);
   University of Barcelona; University of Amsterdam; Vrije Universiteit
   Amsterdam; University of Amsterdam; Vrije Universiteit Amsterdam;
   Technical University of Munich
RP Wiese, M (通讯作者)，Univ Med Ctr Goettingen, Div Pediat Hematol & Oncol, Dept Child & Adolescent Hlth, Robert Koch Str 40, Gottingen, Germany.
EM maria.wiese@med.uni-goettingen.de
RI Johnsen, Steven/AAX-2322-2020; Hulleman, Esther/AAD-7073-2021; Gielen,
   Gerrit H/B-4244-2015
OI Johnsen, Steven/0000-0003-1198-5805; Carcaboso,
   Angel/0000-0002-8485-426X; Hamdan, Feda H/0000-0003-2455-2435; Hulleman,
   Esther/0000-0001-9256-947X
FU DFG [396708675]; University Medical Center; Menschen fur Kinder e.V.;
   Deutsche Forschungsgemeinschaft (DFG); Deutsche Forschungsgemeinschaft
   (DFG), Bonn, Germany [396708675]; Menschen fuer Kinder e.V., Albshausen,
   Germany; Intramural Research Funding Program of the University Medical
   Center Gottingen, Germany
FX The authors thank A. Herbst for technical and the DFG [grant number:
   396708675], the University Medical Center, and Menschen fur Kinder e.V.
   for financial support. We would like to thank G. Salinas, F. Ludewig,
   and S. Lutz (Transcriptome and Genome Analysis Laboratory, University
   Medical Center Gottingen) for performing the next-generation sequencing.
   Research was funded by the Deutsche Forschungsgemeinschaft (DFG) and
   Menschen fur Kinder e.V. This work was supported by the Deutsche
   Forschungsgemeinschaft (DFG), Bonn, Germany [grant number: 396708675],
   by Menschen fuer Kinder e.V., Albshausen, Germany [no grant number
   available], and the Intramural Research Funding Program of the
   University Medical Center Gottingen, Germany [no grant number
   available].
CR BEG AA, 1993, MOL CELL BIOL, V13, P3301, DOI 10.1128/MCB.13.6.3301
   Carew JS, 2019, BLOOD ADV, V3, P1318, DOI 10.1182/bloodadvances.2018026484
   Chan HM, 2001, J CELL SCI, V114, P2363
   Chandrashekar DS, 2017, NEOPLASIA, V19, P649, DOI 10.1016/j.neo.2017.05.002
   Chen Danqing, 2014, Genes Cancer, V5, P212
   Cheneby J, 2018, NUCLEIC ACIDS RES, V46, pD267, DOI 10.1093/nar/gkx1092
   Cheng P, 2016, CANCER RES, V76, P7219, DOI 10.1158/0008-5472.CAN-15-2860
   Colamaio M, 2016, EXPERT OPIN THER TAR, V20, P1169, DOI 10.1080/14728222.2016.1220543
   Cook PJ, 2016, NEURO-ONCOLOGY, V18, P1379, DOI 10.1093/neuonc/now049
   Fischer JDD, 2011, J PROTEOME RES, V10, P153, DOI 10.1021/pr100677g
   Dahl NA, 2020, CELL REP, V31, DOI 10.1016/j.celrep.2020.03.049
   Khuong-Quang DA, 2012, ACTA NEUROPATHOL, V124, P439, DOI 10.1007/s00401-012-0998-0
   Emami KH, 2004, P NATL ACAD SCI USA, V101, P12682, DOI 10.1073/pnas.0404875101
   Feoktistova Maria, 2016, Cold Spring Harb Protoc, V2016, DOI 10.1101/pdb.prot087379
   Hamdan FH, 2018, P NATL ACAD SCI USA, V115, pE12343, DOI 10.1073/pnas.1812915116
   Hnisz D, 2013, CELL, V155, P934, DOI 10.1016/j.cell.2013.09.053
   Hoffman LM, 2018, J CLIN ONCOL, V36, P1963, DOI 10.1200/JCO.2017.75.9308
   Horne GA, 2015, STEM CELLS DEV, V24, P879, DOI 10.1089/scd.2014.0302
   Hsu YC, 2016, EXP CELL RES, V344, P153, DOI 10.1016/j.yexcr.2016.04.012
   Jin TR, 2016, ENDOCR REV, V37, P254, DOI 10.1210/er.2015-1146
   Jin X, 2011, CANCER RES, V71, P7125, DOI 10.1158/0008-5472.CAN-11-1330
   Jung KH, 2015, J NEUROINFLAMM, V12, DOI 10.1186/s12974-015-0260-5
   Karremann M, 2018, NEURO-ONCOLOGY, V20, P123, DOI 10.1093/neuonc/nox149
   Katsetos CD, 2009, J CELL PHYSIOL, V221, P505, DOI 10.1002/jcp.21870
   Kaur H, 2016, CANCER LETT, V377, P55, DOI 10.1016/j.canlet.2016.04.020
   Kent OA, 2010, GENE DEV, V24, P2754, DOI 10.1101/gad.1950610
   Kling T, 2016, EBIOMEDICINE, V12, P72, DOI 10.1016/j.ebiom.2016.08.050
   Kohsaka S, 2014, NEURO-ONCOLOGY, V16, P960, DOI 10.1093/neuonc/not315
   Koo S, 2015, ANTICANCER RES, V35, P3209
   Korb E, 2015, NAT NEUROSCI, V18, P1464, DOI 10.1038/nn.4095
   Lai KW, 2018, BIOORG MED CHEM LETT, V28, P15, DOI 10.1016/j.bmcl.2017.11.025
   Landre V, 2016, ONCOTARGET, V7, P11785, DOI 10.18632/oncotarget.7600
   Lavarone E, 2019, NAT COMMUN, V10, DOI 10.1038/s41467-019-09624-w
   Li DY, 2018, ONCOTARGETS THER, V11, P6339, DOI 10.2147/OTT.S178001
   Li GZ, 2018, CELL DEATH DIS, V9, DOI 10.1038/s41419-018-1232-3
   Liu CH, 2018, MOL THER, V26, P2267, DOI 10.1016/j.ymthe.2018.06.019
   Liu J, 2018, CELL PHYSIOL BIOCHEM, V48, P2074, DOI 10.1159/000492545
   Liu LQ, 2017, ONCOTARGET, V8, P114677, DOI 10.18632/oncotarget.21309
   Loven J, 2013, CELL, V153, P320, DOI 10.1016/j.cell.2013.03.036
   McLean CY, 2010, NAT BIOTECHNOL, V28, P495, DOI 10.1038/nbt.1630
   Meel MH, 2017, EXP CELL RES, V360, P397, DOI 10.1016/j.yexcr.2017.09.032
   Meiser J, 2018, NAT COMMUN, V9, DOI 10.1038/s41467-018-03777-w
   Nagaraja S, 2017, CANCER CELL, V31, P635, DOI 10.1016/j.ccell.2017.03.011
   Nakahata AM, 2014, ONCOL LETT, V8, P1487, DOI 10.3892/ol.2014.2369
   Nduom EK, 2016, NEURO-ONCOLOGY, V18, P195, DOI 10.1093/neuonc/nov172
   Ou YW, 2012, J BIOL CHEM, V287, P32394, DOI 10.1074/jbc.M112.393900
   Parat MO, 2012, NEURO-ONCOLOGY, V14, P679, DOI 10.1093/neuonc/nos079
   Pascual-Garcia M, 2019, NAT COMMUN, V10, DOI 10.1038/s41467-019-10369-9
   Pei ZT, 2009, CANCER RES, V69, P9175, DOI 10.1158/0008-5472.CAN-08-4689
   Piunti A, 2017, NAT MED, V23, P493, DOI 10.1038/nm.4296
   Rong Y, 2009, CANCER RES, V69, P2540, DOI 10.1158/0008-5472.CAN-08-1547
   Rueden CT, 2017, BMC BIOINFORMATICS, V18, DOI 10.1186/s12859-017-1934-z
   Sachdeva R, 2019, CANCER RES, V79, P4057, DOI 10.1158/0008-5472.CAN-18-1357
   Silveira AB, 2019, ACTA NEUROPATHOL, V137, P637, DOI 10.1007/s00401-019-01975-4
   Skvortsova I, 2015, SEMIN CANCER BIOL, V35, P39, DOI 10.1016/j.semcancer.2015.09.009
   Song H, 2019, EUR J PHARMACOL, V852, P189, DOI 10.1016/j.ejphar.2019.03.018
   Soroceanu L, 2013, CANCER RES, V73, P1559, DOI 10.1158/0008-5472.CAN-12-1943
   Steponaitis G, 2019, J CANCER, V10, P1479, DOI 10.7150/jca.29282
   Sun Y, 2019, EBIOMEDICINE, V43, P171, DOI 10.1016/j.ebiom.2019.04.043
   Suzuki HI, 2017, CELL, V168, P1000, DOI 10.1016/j.cell.2017.02.015
   Taylor IC, 2015, J NEUROPATH EXP NEUR, V74, P778, DOI 10.1097/NEN.0000000000000216
   Tejero R, 2019, EBIOMEDICINE, V42, P252, DOI 10.1016/j.ebiom.2019.03.064
   Tie XX, 2013, PLOS ONE, V8, DOI 10.1371/journal.pone.0066008
   Uchio-Yamada K, 2013, NEPHRON EXP NEPHROL, V123, P22, DOI 10.1159/000354058
   Vezina A, 2019, NEURO-ONCOLOGY, V21, P275
   Wang J, 2010, DEV CELL, V18, P114, DOI 10.1016/j.devcel.2009.10.023
   Wiese M, 2017, ONCOTARGET, V8, P27300, DOI 10.18632/oncotarget.15934
   Wu TF, 2016, PLOS ONE, V11, DOI 10.1371/journal.pone.0149361
   Yue HS, 2018, MEDICINE, V97, DOI 10.1097/MD.0000000000009538
   Zhai HY, 2011, J NEUROSCI, V31, P14346, DOI 10.1523/JNEUROSCI.3299-11.2011
   Zhang GB, 2016, J NEURO-ONCOL, V127, P355, DOI 10.1007/s11060-015-2046-0
   Zhang YQ, 2017, CELL BIOSCI, V7, DOI 10.1186/s13578-017-0184-0
   Zhu AH, 2019, PATHOL RES PRACT, V215, P600, DOI 10.1016/j.prp.2018.12.035
NR 73
TC 28
Z9 28
U1 1
U2 5
PU SPRINGERNATURE
PI LONDON
PA CAMPUS, 4 CRINAN ST, LONDON, N1 9XW, ENGLAND
SN 2041-4889
J9 CELL DEATH DIS
JI Cell Death Dis.
PD AUG 21
PY 2020
VL 11
IS 8
AR 673
DI 10.1038/s41419-020-02800-7
PG 13
WC Cell Biology
WE Science Citation Index Expanded (SCI-EXPANDED)
SC Cell Biology
GA NL0SQ
UT WOS:000567136300001
PM 32826850
OA gold, Green Published
DA 2023-08-27
ER

PT J
AU Pickhardt, PJ
   Siegal, CL
   McLarnery, JK
AF Pickhardt, PJ
   Siegal, CL
   McLarnery, JK
TI Collecting duct carcinoma of the kidney: Are imaging findings suggestive
   of the diagnosis?
SO AMERICAN JOURNAL OF ROENTGENOLOGY
LA English
DT Article; Proceedings Paper
CT Annual Meeting of the American-Roentgen-Ray-Society
CY MAY   08, 2000
CL WASHINGTON, D.C.
SP Amer Roentgen Ray Soc
ID RENAL-CELL CARCINOMA; MEDULLARY CARCINOMA; CT
AB OBJECTIVE. Collecting duct carcinoma derives from the renal medulla and has an infiltrative growth pattern at pathologic examination. The purpose of our study was to characterize the imaging features of this aggressive malignancy and determine whether the diagnosis can be reliably suggested from imaging findings.
   MATERIALS AND METHODS. Radiologic studies from 17 patients with pathoiogically proven collecting duct carcinoma were analyzed by two reviewers.
   RESULTS. The tumors varied in size from 1.5 to 19 cm (mean, 7.7 cm), Medullary involvement was present on CT in 16 (94%) of 17 cases. but cortical involvement or an exophytic component was also present in 15 cases (88%) and 10 cases (59%), respectively. The reniform contour of the kidney was preserved in seven cases (41%) and correlated with a smaller tumor size (p < 0.01), Tumors showed an infiltrative appearance on CT in 11 casts (65%). but an expansile component was also present in eight of these cases, A cystic component was present on CT in six (35%) of 17 cases, On sonography, the solid tumor component was hyperechoic to normal renal parenchyma in six of seven cases and isoechoic in the other. On MR imaging, all tumors (4/4) were hypointense on T2-weighted imaging. On urography, all lesions (5/5) distorted the intrarenal collecting system, On angiography, all tumors (3/3) were hypovascular.
   CONCLUSION. Medullary involvement and an infiltrative appearance are common findings on cross-sectional imaging and may suggest the diagnosis of collecting duct carcinoma, In large tumors, however. these features are frequently overshadowed by an exophytic or expansile component that cannot be distinguished from the more common cortical renal cell carcinoma.
C1 Uniformed Serv Univ Hlth Sci, Natl Naval Med Ctr, Dept Radiol, Bethesda, MD 20889 USA.
   Armed Forces Inst Pathol, Dept Radiol Pathol, Washington, DC 20306 USA.
   Washington Univ, Sch Med, Mallinckrodt Inst Radiol, St Louis, MO 63110 USA.
   Uniformed Serv Univ Hlth Sci, Dept Radiol Nucl Med, F Edward Hebert Sch Med, Bethesda, MD 20814 USA.
C3 Uniformed Services University of the Health Sciences - USA; Walter Reed
   National Military Medical Center; United States Department of Defense;
   Washington University (WUSTL); Uniformed Services University of the
   Health Sciences - USA
RP Pickhardt, PJ (通讯作者)，Uniformed Serv Univ Hlth Sci, Natl Naval Med Ctr, Dept Radiol, Bethesda, MD 20889 USA.
CR BORING CC, 1994, CA-CANCER J CLIN, V44, P7, DOI 10.3322/canjclin.44.1.7
   CHARBONEAU JW, 1983, AM J ROENTGENOL, V140, P87, DOI 10.2214/ajr.140.1.87
   DAVIS CJ, 1995, AM J SURG PATHOL, V19, P1, DOI 10.1097/00000478-199501000-00001
   FORMAN HP, 1993, RADIOLOGY, V188, P431, DOI 10.1148/radiology.188.2.8327692
   Fukuya T, 1996, J COMPUT ASSIST TOMO, V20, P399, DOI 10.1097/00004728-199605000-00014
   HRICAK H, 1988, RADIOLOGY, V166, P643, DOI 10.1148/radiology.166.3.3340757
   KENNEDY SM, 1990, HUM PATHOL, V21, P449, DOI 10.1016/0046-8177(90)90209-N
   Matz LR, 1997, PATHOLOGY, V29, P354, DOI 10.1080/00313029700169305
   MOSTOFI FK, 1998, WHO INT HISTOLOGICAL, P3
   Pickhardt PJ, 1998, ABDOM IMAGING, V23, P531, DOI 10.1007/s002619900393
   Pickhardt PJ, 1999, CLIN IMAG, V23, P115, DOI 10.1016/S0899-7071(99)00110-2
   Pickhardt PJ, 2000, RADIOGRAPHICS, V20, P215, DOI 10.1148/radiographics.20.1.g00ja08215
   RUMPELT HJ, 1991, HISTOPATHOLOGY, V18, P115, DOI 10.1111/j.1365-2559.1991.tb01453.x
   Srigley JR, 1998, SEMIN DIAGN PATHOL, V15, P54
   YAMASHITA Y, 1992, RADIOLOGY, V184, P493, DOI 10.1148/radiology.184.2.1620854
   YAMASHITA Y, 1993, RADIOLOGY, V188, P179, DOI 10.1148/radiology.188.1.8511293
   Yamashita Y, 1996, AM J ROENTGENOL, V166, P1151, DOI 10.2214/ajr.166.5.8615260
   ZAGORIA RJ, 1990, INVEST RADIOL, V25, P261, DOI 10.1097/00004424-199003000-00010
NR 18
TC 52
Z9 69
U1 0
U2 1
PU AMER ROENTGEN RAY SOC
PI RESTON
PA 1891 PRESTON WHITE DR, SUBSCRIPTION FULFILLMENT, RESTON, VA 22091 USA
SN 0361-803X
J9 AM J ROENTGENOL
JI Am. J. Roentgenol.
PD MAR
PY 2001
VL 176
IS 3
BP 627
EP 633
DI 10.2214/ajr.176.3.1760627
PG 7
WC Radiology, Nuclear Medicine & Medical Imaging
WE Conference Proceedings Citation Index - Science (CPCI-S); Science Citation Index Expanded (SCI-EXPANDED)
SC Radiology, Nuclear Medicine & Medical Imaging
GA 404TZ
UT WOS:000167118800011
PM 11222193
DA 2023-08-27
ER

PT S
AU Nitta, T
   Murata, S
   Ueno, T
   Tanaka, K
   Takahama, Y
AF Nitta, Takeshi
   Murata, Shigeo
   Ueno, Tomoo
   Tanaka, Keiji
   Takahama, Yousuke
BE Alt, FW
   Austen, KF
   Honjo, T
   Melchers, F
   Uhr, JW
   Unanue, ER
TI Thymic Microenvironments for T-Cell Repertoire Formation
SO ADVANCES IN IMMUNOLOGY, VOL 99
SE Advances in Immunology
LA English
DT Review; Book Chapter
ID MEDULLARY EPITHELIAL-CELLS; PROMISCUOUS GENE-EXPRESSION;
   LYMPHOTOXIN-BETA-RECEPTOR; HEMATOPOIETIC PROGENITOR CELLS; POSITIVELY
   SELECTED THYMOCYTES; MACROPHAGE-DERIVED CHEMOKINE; SURFACE-ANTIGEN
   EXPRESSION; KAPPA-B ACTIVATION; NEGATIVE SELECTION; DENDRITIC CELLS
AB Functionally competent immune system includes a functionally competent T-cell repertoire that is reactive to foreign antigens but is tolerant to self-antigens. The repertoire of T cells is primarily formed in the thymus through positive and negative selection of developing thymocytes. Immature thymocytes that undergo V(D)J recombination of T-cell antigen receptor (TCR) genes and that express the virgin repertoire of TCRs are generated in thymic cortex. The recent discovery of thymoproteasomes, a molecular complex specifically expressed in cortical thymic epithelia[ cells (cTEC), has revealed a unique role of cTEC in cuing the further development of immature thymocytes in thymic cortex, possibly by displaying unique self-peptides that induce positive selection. Cortical thymocytes that receive TCR-mediated positive selection signals are destined to survive for further differentiation and are induced to express CCRT a chemokine receptor. Being attracted to CCR7 ligands expressed by medullary thymic epithelia[ cells (mTEC), CCR7-expressing positively selected thymocytes relocate to thymic medulla. The medullary microenvironment displays another set of unique self-peptides for trimming positively selected T-cell repertoire to establish setf-tolerance, via promiscuous expression of tissue-specific antigens by mTEC and efficient antigen presentation by dendritic cells. Recent results demonstrate that tumor necrosis factor (TNF) superfamily ligands, including receptor activating NF-kappa B ligand (RANKL), CD40L, and lymphotoxin, are produced by positively selected thymocytes and pivotally regulate mTEC development and thymic medulla formation.
C1 [Nitta, Takeshi; Ueno, Tomoo; Takahama, Yousuke] Univ Tokushima, Inst Genome Res, Div Expt Immunol, Tokushima 7708503, Japan.
   [Murata, Shigeo] Univ Tokyo, Grad Sch Pharmaceut Sci, Lab Prot Metab, Tokyo 1130033, Japan.
   [Tanaka, Keiji] Tokyo Metropolitan Inst Med Sci, Lab Frontier Sci, Tokyo 1138613, Japan.
C3 Tokushima University; University of Tokyo; Tokyo Metropolitan Institute
   of Medical Science
RP Nitta, T (通讯作者)，Univ Tokushima, Inst Genome Res, Div Expt Immunol, Tokushima 7708503, Japan.
RI Murata, Shigeo/A-1426-2010; Takahama, Yousuke/A-5863-2010
OI Murata, Shigeo/0000-0002-3177-3503; Takahama,
   Yousuke/0000-0002-4992-9174
FU MEXT; JSPS Research Fellow
FX We thank present and past members of Takahama laboratory at University
   of Tokushima, especially Drs. Cunlan Liu, Norimasa Iwanami, lie Li,
   Shuhei Tomita, Hirotsugu Kurobe, Hiroshi Nakase, Yoshiko Akarnatsu,
   Michael Sheard, and Mariam Nasreen for fruitful contributions to the
   studies discussed in this review and Drs. Taishin Akiyama, Graham
   Anderson, Georg Hollander, Richard Boyd, Nancy Manley, Howard Petrie,
   and Alfred Singer for critical and helpful discussion. Technical and
   administrative contributions by Mika Kubo, Fumi Saito-Miyawaki, and
   Izumi Ohigashi are acknowledged. Support by MEXT in the form of
   Grant-in-Aids for Scientific Research (Program B and Priority Areas
   "Immunological Self") is also acknowledged. T. N. is a JSPS Research
   Fellow.
CR Aaltonen J, 1997, NAT GENET, V17, P399, DOI 10.1038/ng1297-399
   Akiyama T, 2005, SCIENCE, V308, P248, DOI 10.1126/science.1105677
   Akiyama T, 2008, IMMUNITY, V29, P423, DOI 10.1016/j.immuni.2008.06.015
   ALLEN PM, 1994, CELL, V76, P593, DOI 10.1016/0092-8674(94)90497-9
   Allende ML, 2004, J BIOL CHEM, V279, P15396, DOI 10.1074/jbc.M314291200
   Anderson G, 2001, EUR J IMMUNOL, V31, P3349, DOI 10.1002/1521-4141(200111)31:11<3349::AID-IMMU3349>3.0.CO;2-S
   ANDERSON G, 1993, NATURE, V362, P70, DOI 10.1038/362070a0
   Anderson G, 2007, NAT REV IMMUNOL, V7, P954, DOI 10.1038/nri2187
   Anderson MS, 2005, IMMUNITY, V23, P227, DOI 10.1016/j.immuni.2005.07.005
   Anderson MS, 2002, SCIENCE, V298, P1395, DOI 10.1126/science.1075958
   Annunziato F, 2000, J IMMUNOL, V165, P238, DOI 10.4049/jimmunol.165.1.238
   Ara T, 2003, J IMMUNOL, V170, P4649, DOI 10.4049/jimmunol.170.9.4649
   ARDAVIN C, 1993, NATURE, V362, P761, DOI 10.1038/362761a0
   Aschenbrenner K, 2007, NAT IMMUNOL, V8, P351, DOI 10.1038/ni1444
   ASHTONRICKARDT PG, 1994, IMMUNOL TODAY, V15, P362, DOI 10.1016/0167-5699(94)90174-0
   ASHTONRICKARDT PG, 1993, CELL, V73, P1041, DOI 10.1016/0092-8674(93)90281-T
   Ashwell JD, 2000, ANNU REV IMMUNOL, V18, P309, DOI 10.1146/annurev.immunol.18.1.309
   Assarsson E, 2007, J IMMUNOL, V178, P5018, DOI 10.4049/jimmunol.178.8.5018
   Barbee SD, 2005, J IMMUNOL, V174, P1230, DOI 10.4049/jimmunol.174.3.1230
   Baumeister W, 1998, CELL, V92, P367, DOI 10.1016/S0092-8674(00)80929-0
   Benz C, 2005, J EXP MED, V202, P21, DOI 10.1084/jem.20050146
   Benz C, 2004, EUR J IMMUNOL, V34, P3652, DOI 10.1002/eji.200425248
   Benz C, 2008, J EXP MED, V205, P1187, DOI 10.1084/jem.20072168
   Besseyrias V, 2007, J EXP MED, V204, P331, DOI 10.1084/jem.20061442
   BEVAN MJ, 1977, NATURE, V269, P417, DOI 10.1038/269417a0
   Bhakta NR, 2005, NAT IMMUNOL, V6, P143, DOI 10.1038/ni1161
   BHAN AK, 1980, J EXP MED, V152, P771, DOI 10.1084/jem.152.4.771
   Bhandoola A, 2003, J IMMUNOL, V171, P5653, DOI 10.4049/jimmunol.171.11.5653
   Blackburn CC, 2004, NAT REV IMMUNOL, V4, P278, DOI 10.1038/nri1331
   Bleul CC, 2000, EUR J IMMUNOL, V30, P3371, DOI 10.1002/1521-4141(2000012)30:12<3371::AID-IMMU3371>3.0.CO;2-L
   Bleul CC, 2006, NATURE, V441, P992, DOI 10.1038/nature04850
   Boehm T, 2003, J EXP MED, V198, P757, DOI 10.1084/jem.20030794
   Bonasio R, 2006, NAT IMMUNOL, V7, P1092, DOI 10.1038/ni1385
   Bonizzi G, 2004, TRENDS IMMUNOL, V25, P280, DOI 10.1016/j.it.2004.03.008
   BOURS V, 1993, CELL, V72, P729, DOI 10.1016/0092-8674(93)90401-B
   Bousso P, 2002, SCIENCE, V296, P1876, DOI 10.1126/science.1070945
   BOYD RL, 1993, IMMUNOL TODAY, V14, P445, DOI 10.1016/0167-5699(93)90248-J
   BURKLY L, 1995, NATURE, V373, P531, DOI 10.1038/373531a0
   Campbell JJ, 1999, J IMMUNOL, V163, P2353
   Carlson CM, 2006, NATURE, V442, P299, DOI 10.1038/nature04882
   Cascio P, 2001, EMBO J, V20, P2357, DOI 10.1093/emboj/20.10.2357
   CEREDIG R, 1985, NATURE, V314, P98, DOI 10.1038/314098a0
   Chantry D, 1999, BLOOD, V94, P1890
   Chin RK, 2003, NAT IMMUNOL, V4, P1121, DOI 10.1038/ni982
   Choi EY, 2005, IMMUNITY, V23, P387, DOI 10.1016/j.immuni.2005.09.005
   Clegg CH, 1997, INT IMMUNOL, V9, P1111, DOI 10.1093/intimm/9.8.1111
   CORDIER AC, 1980, AM J ANAT, V157, P227, DOI 10.1002/aja.1001570303
   Cotta-De-Almeida V, 2004, EUR J IMMUNOL, V34, P1578, DOI 10.1002/eji.200324765
   Coutinho A, 2005, CURR TOP MICROBIOL, V293, P43, DOI 10.1007/3-540-27702-1_3
   Coux O, 1996, ANNU REV BIOCHEM, V65, P801, DOI 10.1146/annurev.bi.65.070196.004101
   Davalos-Misslitz ACM, 2007, BLOOD, V110, P4351, DOI 10.1182/blood-2007-01-070284
   Davalos-Misslitz ACM, 2007, EUR J IMMUNOL, V37, P613, DOI 10.1002/eji.200636656
   DeKoning J, 1997, J IMMUNOL, V158, P2558
   Derbinski J, 2005, TRENDS IMMUNOL, V26, P503, DOI 10.1016/j.it.2005.07.006
   Derbinski J, 2005, J EXP MED, V202, P33, DOI 10.1084/jem.20050471
   Derbinski J, 2001, NAT IMMUNOL, V2, P1032, DOI 10.1038/ni723
   DeVoss J, 2006, J EXP MED, V203, P2727, DOI 10.1084/jem.20061864
   Donskoy E, 2003, J IMMUNOL, V171, P3568, DOI 10.4049/jimmunol.171.7.3568
   Dunn RJ, 1997, J HISTOCHEM CYTOCHEM, V45, P129, DOI 10.1177/002215549704500116
   FAAS SJ, 1993, EUR J IMMUNOL, V23, P1201, DOI 10.1002/eji.1830230602
   FAIRCHILD P J, 1990, International Reviews of Immunology, V6, P187, DOI 10.3109/08830189009056629
   FEHLING HJ, 1994, SCIENCE, V265, P1234, DOI 10.1126/science.8066463
   Feng CG, 2002, INT IMMUNOL, V14, P535, DOI 10.1093/intimm/dxf020
   Ferrero I, 1997, BLOOD, V90, P1943, DOI 10.1182/blood.V90.5.1943
   Forster R, 2008, NAT REV IMMUNOL, V8, P362, DOI 10.1038/nri2297
   Fontenot JD, 2005, NAT IMMUNOL, V6, P331, DOI 10.1038/ni1179
   Fontenot JD, 2005, IMMUNITY, V22, P329, DOI 10.1016/j.immuni.2005.01.016
   FUJITA T, 1993, GENE DEV, V7, P1354, DOI 10.1101/gad.7.7b.1354
   FULEIHAN R, 1995, CLIN IMMUNOL IMMUNOP, V76, P52, DOI 10.1006/clin.1995.1087
   Gallegos AM, 2004, J EXP MED, V200, P1039, DOI 10.1084/jem.20041457
   GARMAN RD, 1986, CELL, V45, P733, DOI 10.1016/0092-8674(86)90787-7
   Gavanescu I, 2007, P NATL ACAD SCI USA, V104, P4583, DOI 10.1073/pnas.0700259104
   Gillard GO, 2007, J IMMUNOL, V178, P3007, DOI 10.4049/jimmunol.178.5.3007
   Gillard GO, 2005, J EXP MED, V202, P15, DOI 10.1084/jem.20050976
   Giraud M, 2007, NATURE, V448, P934, DOI 10.1038/nature06066
   Goldschneider I, 2006, IMMUNOL REV, V209, P58, DOI 10.1111/j.0105-2896.2006.00354.x
   Goodall A, 1905, J PHYSIOL-LONDON, V32, P191
   Gordon J, 2004, NAT IMMUNOL, V5, P546, DOI 10.1038/ni1064
   Gotter J, 2004, CURR OPIN IMMUNOL, V16, P741, DOI 10.1016/j.coi.2004.08.004
   Gray D, 2007, J EXP MED, V204, P2521, DOI 10.1084/jem.20070795
   Gray DHD, 2006, BLOOD, V108, P3777, DOI 10.1182/blood-2006-02-004531
   Gray DHD, 2005, CURR OPIN IMMUNOL, V17, P137, DOI 10.1016/j.coi.2005.02.001
   HABU S, 1987, EUR J IMMUNOL, V17, P1467, DOI 10.1002/eji.1830171013
   Hamazaki Y, 2007, NAT IMMUNOL, V8, P304, DOI 10.1038/ni1438
   Hassall AH., 1885, INHALATION TREATMENT
   Hayden MS, 2004, GENE DEV, V18, P2195, DOI 10.1101/gad.1228704
   Heath VL, 1998, J AUTOIMMUN, V11, P309, DOI 10.1006/jaut.1998.0210
   Heikenwalder M, 2008, AM J PATHOL, V172, P1555, DOI 10.2353/ajpath.2008.070572
   Heino M, 1999, BIOCHEM BIOPH RES CO, V257, P821, DOI 10.1006/bbrc.1999.0308
   Heino M, 2000, EUR J IMMUNOL, V30, P1884, DOI 10.1002/1521-4141(200007)30:7<1884::AID-IMMU1884>3.0.CO;2-P
   Hikosaka Y, 2008, IMMUNITY, V29, P438, DOI 10.1016/j.immuni.2008.06.018
   Hopken UE, 2007, BLOOD, V109, P886, DOI 10.1182/blood-2006-03-013532
   Hoffmann A, 2006, IMMUNOL REV, V210, P171, DOI 10.1111/j.0105-2896.2006.00375.x
   HOLLANDER GA, 1995, NATURE, V373, P350, DOI 10.1038/373350a0
   Honey K, 2003, NAT REV IMMUNOL, V3, P472, DOI 10.1038/nri1110
   Honey K, 2002, J EXP MED, V195, P1349, DOI 10.1084/jem.20011904
   Horai R, 2007, IMMUNITY, V27, P775, DOI 10.1016/j.immuni.2007.09.012
   Hori S, 2003, SCIENCE, V299, P1057, DOI 10.1126/science.1079490
   Hsieh CS, 2005, CURR TOP MICROBIOL, V293, P25, DOI 10.1007/3-540-27702-1_2
   HUGO P, 1993, P NATL ACAD SCI USA, V90, P10335, DOI 10.1073/pnas.90.21.10335
   Huseby ES, 2005, CELL, V122, P247, DOI 10.1016/j.cell.2005.05.013
   Ignatowicz L, 1996, CELL, V84, P521, DOI 10.1016/S0092-8674(00)81028-4
   Inoue J, 2007, ADV EXP MED BIOL, V597, P72
   Itoh M, 1999, J IMMUNOL, V162, P5317
   Itoi M, 2001, INT IMMUNOL, V13, P1203, DOI 10.1093/intimm/13.9.1203
   JENKINSON EJ, 1980, NATURE, V284, P177, DOI 10.1038/284177a0
   Jenkinson WE, 2003, J EXP MED, V198, P325, DOI 10.1084/jem.20022135
   Jenkinson WE, 2007, EUR J IMMUNOL, V37, P2090, DOI 10.1002/eji.200737212
   Jenkinson WE, 2007, BLOOD, V109, P954, DOI 10.1182/blood-2006-05-023143
   Johnnidis JB, 2005, P NATL ACAD SCI USA, V102, P7233, DOI 10.1073/pnas.0502670102
   Jordan MS, 2001, NAT IMMUNOL, V2, P301, DOI 10.1038/86302
   Kajiura F, 2004, J IMMUNOL, V172, P2067, DOI 10.4049/jimmunol.172.4.2067
   KATO S, 1989, ACTA ANAT, V135, P1
   Kato S, 1997, MICROSC RES TECHNIQ, V38, P287, DOI 10.1002/(SICI)1097-0029(19970801)38:3<287::AID-JEMT9>3.0.CO;2-J
   Kawahata K, 2002, J IMMUNOL, V168, P4399, DOI 10.4049/jimmunol.168.9.4399
   KINGSTON R, 1985, NATURE, V317, P811, DOI 10.1038/317811a0
   Kinoshita D, 2006, J IMMUNOL, V176, P3995, DOI 10.4049/jimmunol.176.7.3995
   Kirberg J, 2008, J IMMUNOL, V181, P1207, DOI 10.4049/jimmunol.181.2.1207
   Klein L, 1998, J EXP MED, V188, P5, DOI 10.1084/jem.188.1.5
   Klein L, 2000, NAT MED, V6, P56, DOI 10.1038/71540
   Klein L, 2000, J MOL MED, V78, P483, DOI 10.1007/s001090000146
   Kloetzel PM, 2001, NAT REV MOL CELL BIO, V2, P179, DOI 10.1038/35056572
   Klug DB, 1998, P NATL ACAD SCI USA, V95, P11822, DOI 10.1073/pnas.95.20.11822
   Klug DB, 2002, J IMMUNOL, V169, P2842, DOI 10.4049/jimmunol.169.6.2842
   Kurobe H, 2006, IMMUNITY, V24, P165, DOI 10.1016/j.immuni.2005.12.011
   Kuroda N, 2005, J IMMUNOL, V174, P1862, DOI 10.4049/jimmunol.174.4.1862
   Kwan J, 2004, J IMMUNOL, V172, P3999, DOI 10.4049/jimmunol.172.7.3999
   Kyewski B, 2006, ANNU REV IMMUNOL, V24, P571, DOI 10.1146/annurev.immunol.23.021704.115601
   LEDOUARIN NM, 1975, J EXP MED, V142, P17, DOI 10.1084/jem.142.1.17
   Lewis T, 1904, J ANAT PHYSIOL, V38, P312
   Li J, 2007, J IMMUNOL, V179, P1605, DOI 10.4049/jimmunol.179.3.1605
   Li W, 2005, IMMUNITY, V23, P375, DOI 10.1016/j.immuni.2005.09.002
   Lind EF, 2001, J EXP MED, V194, P127, DOI 10.1084/jem.194.2.127
   Lindsay EA, 2001, NATURE, V410, P97, DOI 10.1038/35065105
   Liston A, 2004, J EXP MED, V200, P1015, DOI 10.1084/jem.20040581
   Liston A, 2003, NAT IMMUNOL, V4, P350, DOI 10.1038/ni906
   Liu CL, 2005, BLOOD, V105, P31, DOI 10.1182/blood-2004-04-1369
   Liu CL, 2006, BLOOD, V108, P2531, DOI 10.1182/blood-2006-05-024190
   Lu M, 2005, J IMMUNOL, V175, P5848, DOI 10.4049/jimmunol.175.9.5848
   Manilay JO, 2005, J IMMUNOL, V174, P6732, DOI 10.4049/jimmunol.174.11.6732
   Manley NR, 2003, CURR OPIN IMMUNOL, V15, P225, DOI 10.1016/S0952-7915(03)00006-2
   Manley NR, 1998, DEV BIOL, V195, P1, DOI 10.1006/dbio.1997.8827
   MARRACK P, 1988, IMMUNOL TODAY, V9, P308, DOI 10.1016/0167-5699(88)91324-2
   Masuda K, 2005, J IMMUNOL, V174, P2525, DOI 10.4049/jimmunol.174.5.2525
   MATHIESON BJ, 1984, IMMUNOL REV, V82, P141, DOI 10.1111/j.1600-065X.1984.tb01121.x
   Matloubian M, 2004, NATURE, V427, P355, DOI 10.1038/nature02284
   Matsushima A, 2001, J EXP MED, V193, P631, DOI 10.1084/jem.193.5.631
   Melendez AJ, 2008, BBA-PROTEINS PROTEOM, V1784, P66, DOI 10.1016/j.bbapap.2007.07.013
   MILLER JF, 1961, LANCET, V2, P748
   Misslitz A, 2004, J EXP MED, V200, P481, DOI 10.1084/jem.20040383
   Mohtashami M, 2006, J IMMUNOL, V176, P730, DOI 10.4049/jimmunol.176.2.730
   MOORE NC, 1994, J IMMUNOL, V152, P4826
   Moore TA, 1996, J IMMUNOL, V157, P2366
   Mori K, 2007, INT IMMUNOL, V19, P745, DOI 10.1093/intimm/dxm041
   Muller SM, 2008, J IMMUNOL, V180, P5344, DOI 10.4049/jimmunol.180.8.5344
   Murata S, 2008, CURR OPIN IMMUNOL, V20, P192, DOI 10.1016/j.coi.2008.03.002
   Murata S, 2007, SCIENCE, V316, P1349, DOI 10.1126/science.1141915
   Murray R, 1989, Int Immunol, V1, P526, DOI 10.1093/intimm/1.5.526
   Nagamine K, 1997, NAT GENET, V17, P393, DOI 10.1038/ng1297-393
   Nakagawa T, 1998, SCIENCE, V280, P450, DOI 10.1126/science.280.5362.450
   Naspetti M, 1997, EUR J IMMUNOL, V27, P1392, DOI 10.1002/eji.1830270615
   Nasreen M, 2003, J IMMUNOL, V171, P3394, DOI 10.4049/jimmunol.171.7.3394
   NEGISHI I, 1995, NATURE, V376, P435, DOI 10.1038/376435a0
   Nehls M, 1996, SCIENCE, V272, P886, DOI 10.1126/science.272.5263.886
   NEHLS M, 1994, NATURE, V372, P103, DOI 10.1038/372103a0
   Ngo VN, 1998, J EXP MED, V188, P181, DOI 10.1084/jem.188.1.181
   NOLAN GP, 1993, MOL CELL BIOL, V13, P3557, DOI 10.1128/MCB.13.6.3557
   Pappu R, 2007, SCIENCE, V316, P295, DOI 10.1126/science.1139221
   PAWLOWSKI T, 1993, NATURE, V364, P642, DOI 10.1038/364642a0
   PEARSE M, 1989, P NATL ACAD SCI USA, V86, P1614, DOI 10.1073/pnas.86.5.1614
   PENIT C, 1988, J HISTOCHEM CYTOCHEM, V36, P473, DOI 10.1177/36.5.2895787
   PESCHON JJ, 1994, J EXP MED, V180, P1955, DOI 10.1084/jem.180.5.1955
   Petrie HT, 2003, NAT REV IMMUNOL, V3, P859, DOI 10.1038/nri1223
   PETRIE HT, 1990, EUR J IMMUNOL, V20, P2813, DOI 10.1002/eji.1830201243
   PHILPOTT KL, 1992, SCIENCE, V256, P1448, DOI 10.1126/science.1604321
   Picca CC, 2006, IMMUNOL REV, V212, P74, DOI 10.1111/j.0105-2896.2006.00416.x
   Plotkin J, 2003, J IMMUNOL, V171, P4521, DOI 10.4049/jimmunol.171.9.4521
   Poznansky MC, 2002, J CLIN INVEST, V109, P1101, DOI 10.1172/JCI200213853
   Prockop SE, 2002, J IMMUNOL, V169, P4354, DOI 10.4049/jimmunol.169.8.4354
   Ramsey C, 2002, HUM MOL GENET, V11, P397, DOI 10.1093/hmg/11.4.397
   RAULET DH, 1991, IMMUNOL REV, V120, P185, DOI 10.1111/j.1600-065X.1991.tb00592.x
   RITTER MA, 1993, IMMUNOL TODAY, V14, P462, DOI 10.1016/0167-5699(93)90250-O
   Rock KL, 1999, ANNU REV IMMUNOL, V17, P739, DOI 10.1146/annurev.immunol.17.1.739
   Rock KL, 2004, NAT IMMUNOL, V5, P670, DOI 10.1038/ni1089
   Rodewald HR, 2001, NATURE, V414, P763, DOI 10.1038/414763a
   Rossi FMV, 2005, NAT IMMUNOL, V6, P626, DOI 10.1038/ni1203
   Rossi SW, 2007, J EXP MED, V204, P1267, DOI 10.1084/jem.20062497
   Rossi SW, 2006, NATURE, V441, P988, DOI 10.1038/nature04813
   Ruan QG, 2007, J IMMUNOL, V178, P7173, DOI 10.4049/jimmunol.178.11.7173
   SAINTEMARIE G, 1964, BLOOD, V23, P275, DOI 10.1182/blood.V23.3.275.275
   SAINTRUF C, 1994, SCIENCE, V266, P1208, DOI 10.1126/science.7973703
   SAKAGUCHI S, 1985, J EXP MED, V161, P72, DOI 10.1084/jem.161.1.72
   Sakaguchi S, 2005, NAT IMMUNOL, V6, P345, DOI 10.1038/ni1178
   Salomon B, 2000, IMMUNITY, V12, P431, DOI 10.1016/S1074-7613(00)80195-8
   Sambandam A, 2005, NAT IMMUNOL, V6, P663, DOI 10.1038/ni1216
   Sano S, 2001, IMMUNITY, V15, P261, DOI 10.1016/S1074-7613(01)00180-7
   Schmitt TM, 2004, J EXP MED, V200, P469, DOI 10.1084/jem.20040394
   Schmitt TM, 2002, IMMUNITY, V17, P749, DOI 10.1016/S1074-7613(02)00474-0
   Schwab SR, 2005, SCIENCE, V309, P1735, DOI 10.1126/science.1113640
   Schwarz BA, 2007, J IMMUNOL, V178, P2008, DOI 10.4049/jimmunol.178.4.2008
   Scimone ML, 2006, P NATL ACAD SCI USA, V103, P7006, DOI 10.1073/pnas.0602024103
   SCOLLAY R, 1984, IMMUNOL REV, V82, P79, DOI 10.1111/j.1600-065X.1984.tb01118.x
   SCOLLAY R, 1988, IMMUNOL REV, V104, P81, DOI 10.1111/j.1600-065X.1988.tb00760.x
   Seach N, 2008, J IMMUNOL, V180, P5384, DOI 10.4049/jimmunol.180.8.5384
   SEBZDA E, 1994, SCIENCE, V263, P1615, DOI 10.1126/science.8128249
   SHINKAI Y, 1993, SCIENCE, V259, P822, DOI 10.1126/science.8430336
   SHORES EW, 1991, EUR J IMMUNOL, V21, P1657, DOI 10.1002/eji.1830210711
   Singer A, 2004, ADV IMMUNOL, V83, P91
   Singer A, 2002, CURR OPIN IMMUNOL, V14, P207, DOI 10.1016/S0952-7915(02)00323-0
   Sospedra M, 1998, J IMMUNOL, V161, P5918
   Spence PJ, 2008, P NATL ACAD SCI USA, V105, P973, DOI 10.1073/pnas.0709071105
   Starr TK, 2003, ANNU REV IMMUNOL, V21, P139, DOI 10.1146/annurev.immunol.21.120601.141107
   Su DM, 2000, J IMMUNOL, V164, P5753, DOI 10.4049/jimmunol.164.11.5753
   SUDA T, 1990, J IMMUNOL, V144, P3039
   SURH CD, 1992, J EXP MED, V176, P611, DOI 10.1084/jem.176.2.611
   Symington J., 1898, Journal de l'Anatomie et de la Physiologie Normales et Pathologiques, Vxxxii, P278
   Tai XG, 2005, NAT IMMUNOL, V6, P152, DOI 10.1038/ni1160
   Takahama Y, 2006, NAT REV IMMUNOL, V6, P127, DOI 10.1038/nri1781
   TAKAHAMA Y, 1992, SCIENCE, V258, P653, DOI 10.1126/science.1357752
   TAKAHAMA Y, 1994, NATURE, V371, P67, DOI 10.1038/371067a0
   TAKAHAMA Y, 1994, J EXP MED, V179, P1495, DOI 10.1084/jem.179.5.1495
   Takahama Y, 2008, TRENDS IMMUNOL, V29, P251, DOI 10.1016/j.it.2008.03.003
   Tanaka K, 1998, IMMUNOL REV, V163, P161
   Uehara S, 2002, J IMMUNOL, V168, P2811, DOI 10.4049/jimmunol.168.6.2811
   Ueno T, 2004, J EXP MED, V200, P493, DOI 10.1084/jem.20040643
   Ueno T, 2002, IMMUNITY, V16, P205, DOI 10.1016/S1074-7613(02)00267-4
   USHIKI T, 1986, CELL TISSUE RES, V244, P285
   van den Brink MRM, 2004, NAT REV IMMUNOL, V4, P856, DOI 10.1038/nri1484
   van Ewijk W, 2000, DEVELOPMENT, V127, P1583
   VANEWIJK W, 1994, IMMUNOL TODAY, V15, P214, DOI 10.1016/0167-5699(94)90246-1
   Venanzi ES, 2007, J IMMUNOL, V179, P5693, DOI 10.4049/jimmunol.179.9.5693
   Venkataraman K, 2008, CIRC RES, V102, P669, DOI 10.1161/CIRCRESAHA.107.165845
   Vianello F, 2005, J IMMUNOL, V175, P5115, DOI 10.4049/jimmunol.175.8.5115
   von Boehmer H, 2003, IMMUNOL REV, V191, P62, DOI 10.1034/j.1600-065X.2003.00010.x
   Von Boehmer H, 2004, ADV IMMUNOL, V84, P201, DOI 10.1016/S0065-2776(04)84006-9
   VONBOEHMER H, 1988, ANNU REV IMMUNOL, V6, P309, DOI 10.1146/annurev.iy.06.040188.001521
   VONBOEHMER H, 1994, CELL, V76, P219, DOI 10.1016/0092-8674(94)90330-1
   VONFREEDENJEFFRY U, 1995, J EXP MED, V181, P1519, DOI 10.1084/jem.181.4.1519
   Watanabe N, 2005, NATURE, V436, P1181, DOI 10.1038/nature03886
   WEIH F, 1995, CELL, V80, P331, DOI 10.1016/0092-8674(95)90416-6
   Werdelin O, 1998, SCAND J IMMUNOL, V47, P95
   White AJ, 2008, EUR J IMMUNOL, V38, P942, DOI 10.1002/eji.200738052
   WILLIAMS GT, 1986, NATURE, V324, P63, DOI 10.1038/324063a0
   Wilson A, 1989, Int Immunol, V1, P605, DOI 10.1093/intimm/1.6.605
   Witt CM, 2005, PLOS BIOL, V3, P1062, DOI 10.1371/journal.pbio.0030160
   Wu L, 2005, SEMIN IMMUNOL, V17, P304, DOI 10.1016/j.smim.2005.05.001
   Wu L, 1996, J EXP MED, V184, P903, DOI 10.1084/jem.184.3.903
   Wurbel MA, 2001, BLOOD, V98, P2626, DOI 10.1182/blood.V98.9.2626
   Yamasaki S, 2006, NAT IMMUNOL, V7, P67, DOI 10.1038/ni1290
   Yasutomo K, 2000, J IMMUNOL, V165, P3015, DOI 10.4049/jimmunol.165.6.3015
   Yatomi Y, 2001, PROSTAG OTH LIPID M, V64, P107, DOI 10.1016/S0090-6980(01)00103-4
   Yin L, 2001, SCIENCE, V291, P2162, DOI 10.1126/science.1058453
   Yin XY, 2007, J IMMUNOL, V179, P7358, DOI 10.4049/jimmunol.179.11.7358
   YOUNG ACM, 1995, FASEB J, V9, P26, DOI 10.1096/fasebj.9.1.7821756
   Zhang BC, 2006, J BIOL CHEM, V281, P38617, DOI 10.1074/jbc.M606705200
   Zhang XR, 2007, IMMUNITY, V27, P438, DOI 10.1016/j.immuni.2007.07.017
   Zhu MZ, 2007, J IMMUNOL, V179, P8069, DOI 10.4049/jimmunol.179.12.8069
   Zhu MZ, 2006, J CLIN INVEST, V116, P2964, DOI 10.1172/JCI28326
   ZINKERNAGEL RM, 1978, J EXP MED, V147, P882, DOI 10.1084/jem.147.3.882
   Zuklys S, 2000, J IMMUNOL, V165, P1976, DOI 10.4049/jimmunol.165.4.1976
NR 260
TC 60
Z9 64
U1 0
U2 12
PU ELSEVIER ACADEMIC PRESS INC
PI SAN DIEGO
PA 525 B STREET, SUITE 1900, SAN DIEGO, CA 92101-4495 USA
SN 0065-2776
BN 978-0-12-374325-1
J9 ADV IMMUNOL
JI Adv.Immunol.
PY 2008
VL 99
BP 59
EP 94
DI 10.1016/S0065-2776(08)00603-2
PG 36
WC Immunology
WE Book Citation Index– Science (BKCI-S); Science Citation Index Expanded (SCI-EXPANDED)
SC Immunology
GA BIR24
UT WOS:000262126600003
PM 19117532
DA 2023-08-27
ER

PT J
AU Blaney, S
   Berg, SL
   Pratt, C
   Weitman, S
   Sullivan, J
   Luchtman-Jones, L
   Bernstein, M
AF Blaney, S
   Berg, SL
   Pratt, C
   Weitman, S
   Sullivan, J
   Luchtman-Jones, L
   Bernstein, M
TI A phase I study of irinotecan in pediatric patients: A Pediatric
   Oncology Group Study
SO CLINICAL CANCER RESEARCH
LA English
DT Article
ID CELL LUNG-CANCER; TUMOR XENOGRAFTS; ANTITUMOR-ACTIVITY; SOLID TUMORS;
   NUDE-MICE; CPT-11; CAMPTOTHECIN; EFFICACY; TOPOTECAN; NEUROBLASTOMA
AB A Phase I trial of irinotecan was performed to determine the maximum tolerated dose (MTD), the dose-limiting toxicities (DLTs), and the incidence and severity of other toxicities in children with refractory solid tumors. Thirty-five children received 146 courses of irinotecan administered as a 60-min i.v. infusion, daily for 5 days, every 21 days, after premedication with dexamethasone and ondansetron, Doses ranged from 30 mg/m(2) to 65 mg/m(2). An MTD was defined in heavily pretreated and less-heavily pretreated (i.e., two prior chemotherapy regimens, no prior bone marrow transplantation, and no radiation to the spine, skull, ribs, or pelvic bones) patients. Myelosuppression was the primary DLT in heavily pretreated patients, and diarrhea was the DLT in less-heavily pretreated patients. The MTD in the heavily pretreated patient group was 39 mg/m(2), and the MTD in the less-heavily pretreated patients was 50 mg/m(2). Non-dose-limiting diarrhea that was well controlled and of brief duration was observed in approximately 75% of patients. A partial response was observed in one patient with neuroblastoma, and in one patient with hepatocellular carcinoma. Stable disease (4-20 cycles) was observed in seven patients with a variety of malignancies including neuroblastoma, pineoblastoma, glioblastoma, brainstem glioma, osteosarcoma, hepatoblastoma, and a central nervous system rhabdoid tumor. In conclusion, the recommended Phase II dose of irinotecan administered as a 60-min i.v. infusion daily for 5 days, every 21 days, is 39 mg/m(2) in heavily treated and 50 mg/m(2) in less-heavily treated children with solid tumors.
C1 Baylor Coll Med, Texas Childrens Canc Ctr, Houston, TX 77030 USA.
   St Jude Childrens Res Hosp, Memphis, TN 38105 USA.
   Univ Texas San Antonio, San Antonio, TX 78284 USA.
   Pediat Oncol Grp, Stat Off, Gainesville, FL 32601 USA.
   Washington Univ, Med Ctr, St Louis, MO 63110 USA.
   Univ Montreal, Montreal, PQ H3T 1C5, Canada.
C3 Baylor College of Medicine; Texas Children's Cancer Center; St Jude
   Children's Research Hospital; University of Texas System; University of
   Texas at San Antonio (UTSA); Washington University (WUSTL); Universite
   de Montreal
RP Blaney, S (通讯作者)，Baylor Coll Med, Texas Childrens Canc Ctr, 6621 Fannin St,MC 3-3320, Houston, TX 77030 USA.
EM sblaney@txccc.org
FU NCI NIH HHS [U01CA57745] Funding Source: Medline; NCRR NIH HHS
   [MO1RR00188] Funding Source: Medline
CR Blaney SM, 1997, J CLIN ONCOL, V15, P1538, DOI 10.1200/JCO.1997.15.4.1538
   Friedman HS, 1999, J CLIN ONCOL, V17, P1516, DOI 10.1200/JCO.1999.17.5.1516
   Furman WL, 1999, J CLIN ONCOL, V17, P1815, DOI 10.1200/JCO.1999.17.6.1815
   Gerrits CJH, 1999, CLIN CANCER RES, V5, P69
   Hare CB, 1997, CANCER CHEMOTH PHARM, V39, P187
   HOUGHTON P, 1992, ANN ONCOL         S1, V3, pA104
   HOUGHTON PJ, 1995, CANCER CHEMOTH PHARM, V36, P393
   KAMBE M, 1993, P AM SOC CLIN ONCOL, V1112, P198
   KAWATO Y, 1991, CANCER CHEMOTH PHARM, V28, P192, DOI 10.1007/BF00685508
   KOMURO H, 1994, MED PEDIATR ONCOL, V23, P487, DOI 10.1002/mpo.2950230607
   KUDOH S, 1993, JPN J CANCER RES, V84, P203, DOI 10.1111/j.1349-7006.1993.tb02856.x
   KUNIMOTO T, 1987, CANCER RES, V47, P5944
   MASUDA N, 1992, J CLIN ONCOL, V10, P1775, DOI 10.1200/JCO.1992.10.11.1775
   MASUDA N, 1992, J CLIN ONCOL, V10, P1225, DOI 10.1200/JCO.1992.10.8.1225
   *NCI, 1988, GUID REP ADV DRUG RE
   Nitschke R, 1998, J PEDIAT HEMATOL ONC, V20, P315, DOI 10.1097/00043426-199807000-00006
   OHNO R, 1990, J CLIN ONCOL, V8, P1907, DOI 10.1200/JCO.1990.8.11.1907
   RIVORY LP, 1994, CANCER RES, V54, P6330
   SAKATA Y, 1993, P AN M AM SOC CLIN, V12, P211
   SHIMADA Y, 1993, J CLIN ONCOL, V11, P909, DOI 10.1200/JCO.1993.11.5.909
   TAKEUCHI S, 1991, JPN J CANC CHEMOTHER, V18, P579
   TAKEUCHI S, 1992, P AN M AM SOC CLIN, V11, P224
   Thompson J, 1997, CLIN CANCER RES, V3, P423
   TSUDA H, 1994, BRIT J CANCER, V70, P771, DOI 10.1038/bjc.1994.394
   Vassal G, 1997, INT J CANCER, V73, P156, DOI 10.1002/(SICI)1097-0215(19970926)73:1<156::AID-IJC24>3.0.CO;2-D
   VASSAL G, 1996, BRIT J CANCER, V74, P737
   VIETTI T, 1997, P AN M AM SOC CLIN, V16, pA510
NR 27
TC 100
Z9 100
U1 0
U2 0
PU AMER ASSOC CANCER RESEARCH
PI PHILADELPHIA
PA 615 CHESTNUT ST, 17TH FLOOR, PHILADELPHIA, PA 19106-4404 USA
SN 1078-0432
EI 1557-3265
J9 CLIN CANCER RES
JI Clin. Cancer Res.
PD JAN
PY 2001
VL 7
IS 1
BP 32
EP 37
PG 6
WC Oncology
WE Science Citation Index Expanded (SCI-EXPANDED)
SC Oncology
GA 395RR
UT WOS:000166595500004
PM 11205914
DA 2023-08-27
ER

PT J
AU Gonzalo-Gobernado, R
   Reimers, D
   Casarejos, MJ
   Ferreras, LC
   Vallejo-Munoz, M
   Jimenez-Escrig, A
   Diaz-Gil, JJ
   de Asanza, GMU
   Bazan, E
AF Gonzalo-Gobernado, Rafael
   Reimers, Diana
   Jose Casarejos, Maria
   Calatrava Ferreras, Lucia
   Vallejo-Munoz, Manuela
   Jimenez-Escrig, Adriano
   Jose Diaz-Gil, Juan
   Ulzurrun de Asanza, Gonzalo M.
   Bazan, Eulalia
TI Liver Growth Factor Induces Glia-Associated Neuroprotection in an In
   Vitro Model of Parkinson ' s Disease
SO BRAIN SCIENCES
LA English
DT Article
DE liver growth factor; LGF; Parkinson ' s disease; glial cultures;
   neuroprotection; 6-hydroxy-dopamine; microglia; TNF-alpha; mesencephalic
   neurons
ID TUMOR-NECROSIS-FACTOR; TYROSINE-HYDROXYLASE EXPRESSION; GLYCATION
   END-PRODUCTS; RAT MIDBRAIN NEURONS; NEURAL STEM-CELLS; TNF-ALPHA;
   CONDITIONED MEDIUM; NEURITE OUTGROWTH; NEUROTROPHIC FACTOR;
   INTERFERON-GAMMA
AB Parkinson's disease is a neurodegenerative disorder characterized by the progressive death of dopaminergic (DA) neurons in the substantia nigra (SN), which leads to a loss of the neurotransmitter dopamine in the basal ganglia. Current treatments relieve the symptoms of the disease, but none stop or delay neuronal degeneration. Liver growth factor (LGF) is an albumin-bilirubin complex that stimulates axonal growth in the striatum and protects DA neurons in the SN of 6-hydroxydopamine-lesioned rats. Our previous results suggested that these effects observed in vivo are mediated by microglia and/or astrocytes. To determine if these cells are LGF targets, E14 (embryos from Sprague Dawley rats of 14 days) rat mesencephalic glial cultures were used. Treatment with 100 pg/mL of LGF up-regulated the mitogen-activated protein kinases (MAPKs) extracellular signal-regulated kinases 1/2 (ERK1/2) and the cyclic AMP response element binding protein (CREB) phosphorylation in glial cultures, and it increased the microglia marker Iba1 and tumor necrosis factor alpha (TNF-alpha) protein levels. The treatment of E14 midbrain neurons with a glial-conditioned medium from LGF-treated glial cultures (GCM-LGF) prevented the loss of DA neurons caused by 6-hydroxy-dopamine. This neuroprotective effect was not observed when GCM-LGF was applied in the presence of a blocking antibody of TNF-alpha activity. Altogether, our findings strongly suggest the involvement of microglia and TNF-alpha in the neuroprotective action of LGF on DA neurons observed in vitro.
C1 [Gonzalo-Gobernado, Rafael; Reimers, Diana; Jose Casarejos, Maria; Calatrava Ferreras, Lucia; Vallejo-Munoz, Manuela; Jose Diaz-Gil, Juan; Ulzurrun de Asanza, Gonzalo M.; Bazan, Eulalia] Inst Ramon y Cajal Invest Sanitaria IRYCIS, Serv Neurobiol, Madrid 28034, Spain.
   [Gonzalo-Gobernado, Rafael] CSIC, Natl Ctr Biotechnol CNB, Madrid 28049, Spain.
   [Jimenez-Escrig, Adriano] Hosp Ramon & Cajal, Serv Neurol, Madrid 28034, Spain.
C3 Consejo Superior de Investigaciones Cientificas (CSIC); CSIC - Centro
   Nacional de Biotecnologia (CNB); Hospital Universitario Ramon y Cajal
RP Gonzalo-Gobernado, R; Bazan, E (通讯作者)，Inst Ramon y Cajal Invest Sanitaria IRYCIS, Serv Neurobiol, Madrid 28034, Spain.; Gonzalo-Gobernado, R (通讯作者)，CSIC, Natl Ctr Biotechnol CNB, Madrid 28049, Spain.
EM rafael.gonzalo@hrc.es; diana.reimers@hrc.es; m.jose.casarejos@hrc.es;
   luciacalatrava@gmail.com; manuela.vmqm@gmail.com;
   adriano.jimenez@hrc.es; gonzalo.munoz@hrc.es; eulalia.bazan@hrc.es
RI Gonzalo-Gobernado, Rafael/F-2675-2016; Casarejos, María
   jose/AAA-9629-2019
OI Gonzalo-Gobernado, Rafael/0000-0002-6357-105X; Casarejos, María
   jose/0000-0003-1288-1717; Bazan, Eulalia/0000-0002-0126-250X
FU Spanish Fondo de Investigaciones Sanitarias [FISS PI060315]; Agencia
   Pedro Lain Entralgo [NDG7/09]; Pedro Lain Entralgo Agency; Research
   Supporting Staff Grant Contract (Spanish Health Research Fund (FIS))
FX This work was supported by the Spanish Fondo de Investigaciones
   Sanitarias (FISS PI060315) and Agencia Pedro Lain Entralgo (NDG7/09).
   LCF and RGG were the recipients of a Pedro Lain Entralgo Agency and a
   Research Supporting Staff Grant Contract (Spanish Health Research Fund
   (FIS)), respectively.
CR Batchelor PE, 2002, MOL CELL NEUROSCI, V21, P436, DOI 10.1006/mcne.2002.1185
   Batchelor PE, 1999, J NEUROSCI, V19, P1708
   Cho SG, 2005, NEUROSCI LETT, V378, P49, DOI 10.1016/j.neulet.2004.12.073
   Chung YC, 2010, BMB REP, V43, P225, DOI 10.5483/BMBRep.2010.43.4.225
   Dauer W, 2003, NEURON, V39, P889, DOI 10.1016/S0896-6273(03)00568-3
   Diaz-Gil JJ, 1999, J HEPATOL, V30, P1065, DOI 10.1016/S0168-8278(99)80261-X
   Diaz-Gil JJ, 2003, J HEPATOL, V38, P598, DOI 10.1016/S0168-8278(03)00030-8
   Diaz-Gil JJ, 2008, HISTOL HISTOPATHOL, V23, P583, DOI 10.14670/HH-23.583
   DIAZGIL JJ, 1986, BIOCHEM J, V235, P49, DOI 10.1042/bj2350049
   DIAZGIL JJ, 1987, BIOCHEM J, V243, P443, DOI 10.1042/bj2430443
   DIAZGIL JJ, 1989, MOL BIOL MED, V6, P197
   DIAZGIL JJ, 1988, HEPATOLOGY, V8, P484, DOI 10.1002/hep.1840080308
   Fernandez-Espejo E, 2004, MOL NEUROBIOL, V29, P15, DOI 10.1385/MN:29:1:15
   Fontaine V, 2002, J NEUROSCI, V22, DOI 10.1523/JNEUROSCI.22-07-j0001.2002
   GIL JJD, 1994, GROWTH REGULAT, V4, P113
   Gonzalo-Gobernado Rafael, 2014, Recent Pat CNS Drug Discov, V9, P173
   Gonzalo-Gobernado R, 2013, PLOS ONE, V8, DOI 10.1371/journal.pone.0067771
   Gonzalo-Gobernado R, 2009, J HISTOCHEM CYTOCHEM, V57, P491, DOI 10.1369/jhc.2009.952275
   Hald Andreas, 2007, Subcell Biochem, V42, P249
   Kraft AD, 2009, NEUROTOXICOLOGY, V30, P785, DOI 10.1016/j.neuro.2009.07.001
   Kuno R, 2006, BRAIN RES, V1116, P12, DOI 10.1016/j.brainres.2006.07.120
   L'Episcopo F, 2010, CNS NEUROL DISORD-DR, V9, P349, DOI 10.2174/187152710791292639
   Lai AY, 2008, GLIA, V56, P259, DOI 10.1002/glia.20610
   Lee HT, 2010, J NEUROCHEM, V113, P79, DOI 10.1111/j.1471-4159.2010.06584.x
   Lian H, 2016, J NEUROCHEM, V136, P475, DOI 10.1111/jnc.13424
   Liang JF, 2010, BRAIN RES, V1322, P8, DOI 10.1016/j.brainres.2010.01.083
   Liberto CM, 2004, J NEUROCHEM, V89, P1092, DOI 10.1111/j.1471-4159.2004.02420.x
   Martin HL, 2009, FASEB J, V23, P3263, DOI 10.1096/fj.08-125443
   Mastroeni D, 2009, NEUROBIOL AGING, V30, P1805, DOI 10.1016/j.neurobiolaging.2008.01.001
   McGeer PL, 2008, MOVEMENT DISORD, V23, P474, DOI 10.1002/mds.21751
   MENA MA, 1993, NEUROREPORT, V4, P438, DOI 10.1097/00001756-199304000-00025
   Mena MA, 1996, NEUROREPORT, V7, P441, DOI 10.1097/00001756-199601310-00016
   Mena MA, 1999, J NEURAL TRANSM, V106, P1105, DOI 10.1007/s007020050227
   OMALLEY EK, 1991, EXP NEUROL, V112, P40, DOI 10.1016/0014-4886(91)90112-P
   Park IH, 2004, MOL IMMUNOL, V40, P1203, DOI 10.1016/j.molimm.2003.11.027
   Pezzoli G, 2010, EXPERT OPIN PHARMACO, V11, P627, DOI 10.1517/14656561003598919
   Polazzi E, 2002, REV NEUROSCIENCE, V13, P221
   Polazzi E, 2009, J NEUROCHEM, V110, P545, DOI 10.1111/j.1471-4159.2009.06117.x
   Ramaswamy S, 2009, PARKINSONISM RELAT D, V15, pS176, DOI 10.1016/S1353-8020(09)70809-0
   Ranaivo HR, 2010, BRAIN RES, V1313, P222, DOI 10.1016/j.brainres.2009.11.063
   Reimers D, 2006, J HISTOCHEM CYTOCHEM, V54, P457, DOI 10.1369/jhc.5A6805.2005
   Reimers D, 2012, CURR STEM CELL RES T, V7, P15, DOI 10.2174/157488812798483421
   Remy S, 2003, NEUROREPORT, V14, P1529, DOI 10.1097/01.wnr.0000085688.46774.1a
   Rodriguez-Martin E, 2001, J NEUROCHEM, V78, P535, DOI 10.1046/j.1471-4159.2001.00440.x
   Rodriguez-Martin E, 2000, NEUROPHARMACOLOGY, V39, P2090, DOI 10.1016/S0028-3908(00)00049-6
   Sagare AP, 2011, J NEUROSCI RES, V89, P967, DOI 10.1002/jnr.22670
   Saha RN, 2006, J NEUROIMMUNE PHARM, V1, P212, DOI 10.1007/s11481-006-9020-8
   Sandhu JK, 2009, NEUROBIOL DIS, V33, P405, DOI 10.1016/j.nbd.2008.11.016
   Savitt JM, 2006, J CLIN INVEST, V116, P1744, DOI 10.1172/JCI29178
   Schmitt KRL, 2010, BRAIN PATHOL, V20, P771, DOI 10.1111/j.1750-3639.2009.00358.x
   Schulte-Herbruggen O, 2005, J NEUROIMMUNOL, V160, P204, DOI 10.1016/j.jneuroim.2004.10.026
   Schulz Jorg B, 2005, Cell Tissue Res, V320, P211, DOI 10.1007/s00441-005-1081-0
   Shein NA, 2008, BRAIN RES, V1244, P132, DOI 10.1016/j.brainres.2008.09.032
   SINGH J, 1986, J CHROMATOGR, V380, P321, DOI 10.1016/S0378-4347(00)83660-9
   Song JH, 2005, J BIOL CHEM, V280, P12896, DOI 10.1074/jbc.M412139200
   Streit WJ, 2002, GLIA, V40, P133, DOI 10.1002/glia.10154
   Susin L., 2008, THESIS
   Suzuki T, 2004, J NEUROSCI, V24, P1, DOI 10.1523/JNEUROSCI.3792-03.2004
   Taoufik E, 2008, P NATL ACAD SCI USA, V105, P6185, DOI 10.1073/pnas.0801447105
   Teismann P, 2004, CELL TISSUE RES, V318, P149, DOI 10.1007/s00441-004-0944-0
   Thornalley PJ, 1998, CELL MOL BIOL, V44, P1013
   UNGERSTEDT U, 1971, ACTA PHYSIOL SCAND, P1
   Wang Z, 2002, ACTA PHARMACOL SIN, V23, P974
   Wong G, 2004, EXP NEUROL, V187, P171, DOI 10.1016/j.expneurol.2004.01.009
   Yasuda T, 2010, EXPERT REV NEUROTHER, V10, P915, DOI [10.1586/ern.10.55, 10.1586/ERN.10.55]
NR 65
TC 2
Z9 2
U1 0
U2 0
PU MDPI
PI BASEL
PA ST ALBAN-ANLAGE 66, CH-4052 BASEL, SWITZERLAND
EI 2076-3425
J9 BRAIN SCI
JI Brain Sci.
PD MAY
PY 2020
VL 10
IS 5
AR 315
DI 10.3390/brainsci10050315
PG 20
WC Neurosciences
WE Science Citation Index Expanded (SCI-EXPANDED)
SC Neurosciences & Neurology
GA LZ2CN
UT WOS:000541036100022
PM 32455921
OA Green Published, gold
DA 2023-08-27
ER

PT J
AU He, C
   Xu, K
   Zhu, XY
   Dunphy, PS
   Gudenas, B
   Lin, WW
   Twarog, N
   Hover, LD
   Kwon, CH
   Kasper, LH
   Zhang, JY
   Li, XY
   Dalton, J
   Jonchere, B
   Mercer, KS
   Currier, DG
   Caufield, W
   Wang, YZ
   Xie, J
   Broniscer, A
   Wetmore, C
   Upadhyaya, SA
   Qaddoumi, I
   Klimo, P
   Boop, F
   Gajjar, A
   Zhang, JH
   Orr, BA
   Robinson, GW
   Monje, M
   Freeman III, BB
   Roussel, MF
   Northcott, PA
   Chen, TS
   Rankovic, Z
   Wu, G
   Chiang, J
   Tinkle, CL
   Shelat, AA
   Baker, SJ
AF He, Chen
   Xu, Ke
   Zhu, Xiaoyan
   Dunphy, Paige S.
   Gudenas, Brian
   Lin, Wenwei
   Twarog, Nathaniel
   Hover, Laura D.
   Kwon, Chang-Hyuk
   Kasper, Lawryn H.
   Zhang, Junyuan
   Li, Xiaoyu
   Dalton, James
   Jonchere, Barbara
   Mercer, Kimberly S.
   Currier, Duane G.
   Caufield, William
   Wang, Yingzhe
   Xie, Jia
   Broniscer, Alberto
   Wetmore, Cynthia
   Upadhyaya, Santhosh A.
   Qaddoumi, Ibrahim
   Klimo, Paul
   Boop, Frederick
   Gajjar, Amar
   Zhang, Jinghui
   Orr, Brent A.
   Robinson, Giles W.
   Monje, Michelle
   Freeman, Burgess B., III
   Roussel, Martine F.
   Northcott, Paul A.
   Chen, Taosheng
   Rankovic, Zoran
   Wu, Gang
   Chiang, Jason
   Tinkle, Christopher L.
   Shelat, Anang A.
   Baker, Suzanne J.
TI Patient-derived models recapitulate heterogeneity of molecular
   signatures and drug response in pediatric high-grade glioma
SO NATURE COMMUNICATIONS
LA English
DT Article
ID INTRINSIC PONTINE GLIOMA; CENTRAL-NERVOUS-SYSTEM; BREAST-CANCER;
   RAS-ERK; MUTATIONS; BRAIN; INHIBITION; THERAPY; ACVR1; CLASSIFICATION
AB Pediatric high-grade glioma (pHGG) is a major contributor to cancer-related death in children. In vitro and in vivo disease models reflecting the intimate connection between developmental context and pathogenesis of pHGG are essential to advance understanding and identify therapeutic vulnerabilities. Here we report establishment of 21 patient-derived pHGG orthotopic xenograft (PDOX) models and eight matched cell lines from diverse groups of pHGG. These models recapitulate histopathology, DNA methylation signatures, mutations and gene expression patterns of the patient tumors from which they were derived, and include rare subgroups not well-represented by existing models. We deploy 16 new and existing cell lines for high-throughput screening (HTS). In vitro HTS results predict variable in vivo response to PI3K/mTOR and MEK pathway inhibitors. These unique new models and an online interactive data portal for exploration of associated detailed molecular characterization and HTS chemical sensitivity data provide a rich resource for pediatric brain tumor research. Patient-derived xenografts provide a resource for basic and translational cancer research. Here, the authors generate multiple pediatric high-grade glioma xenografts, use omics technologies to show that they are representative of primary tumours and use them to assess therapeutic response.
C1 [He, Chen; Zhu, Xiaoyan; Dunphy, Paige S.; Gudenas, Brian; Hover, Laura D.; Kwon, Chang-Hyuk; Kasper, Lawryn H.; Zhang, Junyuan; Northcott, Paul A.; Baker, Suzanne J.] Dept Dev Neurobiol, Memphis, TN USA.
   [Xu, Ke; Wu, Gang] Ctr Appl Bioinformat, Memphis, TN USA.
   [Xu, Ke; Zhang, Jinghui; Wu, Gang] Dept Computat Biol, Memphis, TN USA.
   [Dunphy, Paige S.; Upadhyaya, Santhosh A.; Qaddoumi, Ibrahim; Gajjar, Amar; Robinson, Giles W.] Dept Oncol, Memphis, TN USA.
   [Lin, Wenwei; Twarog, Nathaniel; Currier, Duane G.; Xie, Jia; Chen, Taosheng; Rankovic, Zoran; Shelat, Anang A.] Dept Chem Biol & Therapeut, Memphis, TN USA.
   [Li, Xiaoyu; Dalton, James; Orr, Brent A.; Chiang, Jason] Dept Pathol, Memphis, TN USA.
   [Jonchere, Barbara; Mercer, Kimberly S.; Roussel, Martine F.] Dept Tumor Cell Biol, Memphis, TN USA.
   [Caufield, William; Wang, Yingzhe; Freeman, Burgess B., III] Preclin Pharmacokinet Shared Resource St Jude Chi, Memphis, TN USA.
   [Broniscer, Alberto] Childrens Hosp Pittsburgh, Div Hematol Oncol, Pittsburgh, PA 15213 USA.
   [Wetmore, Cynthia] Exelixis Inc, Alameda, CA USA.
   [Klimo, Paul; Boop, Frederick] St Jude Childrens Res Hosp, Dept Surg, 332 N Lauderdale St, Memphis, TN 38105 USA.
   [Monje, Michelle] Stanford Univ, Dept Neurol, Stanford, CA 94305 USA.
   [Tinkle, Christopher L.] St Jude Childrens Res Hosp, Radiat Dept, 332 N Lauderdale St, Memphis, TN 38105 USA.
C3 Pennsylvania Commonwealth System of Higher Education (PCSHE); University
   of Pittsburgh; Exelixis, Inc.; St Jude Children's Research Hospital;
   Stanford University; St Jude Children's Research Hospital
RP Baker, SJ (通讯作者)，Dept Dev Neurobiol, Memphis, TN USA.; Shelat, AA (通讯作者)，Dept Chem Biol & Therapeut, Memphis, TN USA.; Chiang, J (通讯作者)，Dept Pathol, Memphis, TN USA.; Tinkle, CL (通讯作者)，St Jude Childrens Res Hosp, Radiat Dept, 332 N Lauderdale St, Memphis, TN 38105 USA.
EM Jason.Chiang@StJude.org; Christopher.Tinkle@StJude.org;
   Anang.Shelat@StJude.org; Suzanne.Baker@StJude.org
RI li, jian/IAQ-2794-2023; Chiang, Jason/N-2766-2018; Gajjar,
   Amar/N-8059-2018; cheng, cheng/JBR-8359-2023; Zhang, Jing/GWZ-7332-2022;
   Wu, Gang/M-8012-2014; Orr, Brent/N-8068-2018; Qaddoumi,
   Ibrahim/N-8101-2018; Kwon, Chang-hyuk/E-3450-2011; Wang,
   Yingzhe/AAA-4340-2020; Kasper, Lawryn/GWV-5700-2022; Chen,
   Taosheng/I-6351-2013; li, xiao/GSN-6181-2022; zhang, lin/IZQ-4870-2023;
   Baker, Suzanne J/N-8167-2018; Robinson, Giles W/N-8095-2018; Roussel,
   Martine F/F-1469-2016; Caufield, William/AAG-8762-2020; Zhang,
   Jing/ISA-6627-2023; Shi, Z/ISB-4324-2023; LIU, YU/HTR-1607-2023;
   Northcott, Paul A/N-4022-2018; Shelat, Anang/J-4995-2013
OI Chiang, Jason/0000-0003-3623-8996; Wu, Gang/0000-0002-1678-5864; Wang,
   Yingzhe/0000-0002-7382-9683; Chen, Taosheng/0000-0001-6420-3809;
   Robinson, Giles W/0000-0001-7441-9486; Roussel, Martine
   F/0000-0002-1740-8139; Caufield, William/0000-0002-3725-3648; Zhang,
   Jing/0009-0003-5039-5688; Northcott, Paul A/0000-0002-1220-5252;
   Otto-Bliesner, Bette/0000-0003-1911-1598; He,
   Chengfei/0000-0003-1453-9691; Lin, Wenwei/0000-0001-8754-6150; Zhu,
   Chenyu/0000-0002-9330-4294; Orr, Brent/0000-0003-0997-4728; Xu,
   Ke/0000-0002-8130-1109; Shelat, Anang/0000-0002-6266-2910
FU National Brain Tumor Society Defeat Pediatric Brain Tumors Research
   Collaborative; NIH [CA096832]; NCI Cancer Center Support Grant
   [CA21765]; Musicians Against Childhood Cancer; ALSAC
FX We are grateful to the patients and families who donated tissue to
   support pHGG research. This work was funded in part by the National
   Brain Tumor Society Defeat Pediatric Brain Tumors Research Collaborative
   (to S.J.B., C.T., and A.A.S.), NIH CA096832 (to S.J.B., M.F.R., and
   J.Z.), the NCI Cancer Center Support Grant CA21765, Musicians Against
   Childhood Cancer, and ALSAC. We thank the St. Jude Children's Research
   Hospital (SJCRH) Research Information Services and Cloud Applications
   groups for the development of the online Pediatric Brain Tumor Portal,
   Biomedical Communications for assistance with Fig. 1 artwork, Center for
   In Vivo Imaging and Therapeutics (CIVIT), Hartwell Center, and
   Biorepository. We thank Drs. Jie Zhang and Ali G. Saad (Le Bonheur
   Children's Hospital) for fresh tissue collection, Asli Goktug (SJCRH)
   for assistance with HTS, Brittney Gordon in the SJCRH DNB Xenograft Core
   for assistance with PDOX cryopreservation, and Dr. Arzu Onar-Thomas for
   assistance with statistical analyses.
CR Anastas JN, 2019, CANCER CELL, V36, P528, DOI 10.1016/j.ccell.2019.09.005
   Anders S, 2015, BIOINFORMATICS, V31, P166, DOI 10.1093/bioinformatics/btu638
   Aryee MJ, 2014, BIOINFORMATICS, V30, P1363, DOI 10.1093/bioinformatics/btu049
   Bender S, 2013, CANCER CELL, V24, P660, DOI 10.1016/j.ccr.2013.10.006
   Brabetz S, 2018, NAT MED, V24, P1752, DOI 10.1038/s41591-018-0207-3
   Buczkowicz P, 2014, NAT GENET, V46, P451, DOI 10.1038/ng.2936
   Capper D, 2018, NATURE, V555, P469, DOI 10.1038/nature26000
   Chen X, 2015, NAT METHODS, V12, P527, DOI 10.1038/nmeth.3394
   Chen YA, 2013, EPIGENETICS-US, V8, P203, DOI 10.4161/epi.23470
   Cohen KJ, 2011, NEURO-ONCOLOGY, V13, P317, DOI 10.1093/neuonc/noq191
   Dahl NA, 2020, CELL REP, V31, DOI 10.1016/j.celrep.2020.03.049
   de Gooijer MC, 2018, INT J CANCER, V142, P381, DOI 10.1002/ijc.31052
   DEUTSCH M, 1989, INT J RADIAT ONCOL, V16, P1389, DOI 10.1016/0360-3016(89)90939-5
   Edmonson MN, 2011, BIOINFORMATICS, V27, P865, DOI 10.1093/bioinformatics/btr032
   Endersby R, 2011, CANCER RES, V71, P4106, DOI 10.1158/0008-5472.CAN-10-3597
   Filippakopoulos P, 2010, NATURE, V468, P1067, DOI 10.1038/nature09504
   Fons NR, 2019, NAT COMMUN, V10, DOI 10.1038/s41467-019-11732-6
   Fontebasso AM, 2014, NAT GENET, V46, P462, DOI 10.1038/ng.2950
   Grasso CS, 2015, NAT MED, V21, P827, DOI 10.1038/nm0715-827a
   Guest EJ, 2011, DRUG METAB DISPOS, V39, P170, DOI 10.1124/dmd.110.036103
   Hashizume R, 2012, J NEURO-ONCOL, V110, P305, DOI 10.1007/s11060-012-0973-6
   Heffron TP, 2016, J MED CHEM, V59, P10030, DOI 10.1021/acs.jmedchem.6b00618
   Hoffman LM, 2016, ACTA NEUROPATHOL COM, V4, DOI 10.1186/s40478-015-0269-0
   Ioannidis NM, 2016, AM J HUM GENET, V99, P877, DOI 10.1016/j.ajhg.2016.08.016
   Jones C., 2014, NAT REV CAN CER, V14, P1355
   Jones C, 2017, NEURO-ONCOLOGY, V19, P153, DOI 10.1093/neuonc/now101
   Kwiatkowski N, 2014, NATURE, V511, P616, DOI 10.1038/nature13393
   Law Charity W, 2016, F1000Res, V5, DOI 10.12688/f1000research.9005.3
   Lek M, 2016, NATURE, V536, P285, DOI 10.1038/nature19057
   Li H, 2010, BIOINFORMATICS, V26, P589, DOI 10.1093/bioinformatics/btp698
   Liberzon A, 2015, CELL SYST, V1, P417, DOI 10.1016/j.cels.2015.12.004
   Lin GL, 2019, SCI TRANSL MED, V11, DOI 10.1126/scitranslmed.aaw0064
   LoRusso PM, 2010, CLIN CANCER RES, V16, P1924, DOI 10.1158/1078-0432.CCR-09-1883
   Louis DN, 2016, ACTA NEUROPATHOL, V131, P803, DOI 10.1007/s00401-016-1545-1
   Mackay A, 2017, CANCER CELL, V32, P520, DOI 10.1016/j.ccell.2017.08.017
   Meel MH, 2020, CLIN CANCER RES, V26, P3319, DOI 10.1158/1078-0432.CCR-19-3538
   Mendoza MC, 2011, TRENDS BIOCHEM SCI, V36, P320, DOI 10.1016/j.tibs.2011.03.006
   Monje M, 2020, CELL, V181, P219, DOI 10.1016/j.cell.2020.03.034
   Mueller S, 2019, INT J CANCER, V145, P1889, DOI 10.1002/ijc.32258
   Nagaraja S, 2017, CANCER CELL, V31, P635, DOI 10.1016/j.ccell.2017.03.011
   Nicolaides TP, 2011, CLIN CANCER RES, V17, P7595, DOI 10.1158/1078-0432.CCR-11-1456
   Nikbakht H, 2016, NAT COMMUN, V7, DOI 10.1038/ncomms11185
   Ostrom QT, 2014, NEURO-ONCOLOGY, V16, P1, DOI [10.1093/neuonc/nov189, 10.1093/neuonc/nou327, 10.1093/neuonc/nou223]
   Pal S, 2018, CANCER RES, V78, P4007, DOI 10.1158/0008-5472.CAN-17-3691
   Paugh BS, 2013, CANCER RES, V73, P6219, DOI 10.1158/0008-5472.CAN-13-1491
   Paugh BS, 2010, J CLIN ONCOL, V28, P3061, DOI 10.1200/JCO.2009.26.7252
   Phillips HS, 2006, CANCER CELL, V9, P157, DOI 10.1016/j.ccr.2006.02.019
   Piunti A, 2017, NAT MED, V23, P493, DOI 10.1038/nm.4296
   Pollard SM, 2009, CELL STEM CELL, V4, P568, DOI 10.1016/j.stem.2009.03.014
   Qin EY, 2017, CELL, V170, P845, DOI 10.1016/j.cell.2017.07.016
   Ritz C, 2005, J STAT SOFTW, V12, P1
   Rusch M., XENOCP CLOUD BASED B, DOI [10.1101/843250(2020, DOI 10.1101/843250(2020]
   Schwartzentruber J, 2012, NATURE, V482, P226, DOI [10.1038/nature10833, 10.1007/s13311-012-0137-6]
   Smith KS, 2020, ACTA NEUROPATHOL, V140, P209, DOI 10.1007/s00401-020-02171-5
   Sturm D, 2014, NAT REV CANCER, V14, P92, DOI 10.1038/nrc3655
   Taylor IC, 2015, J NEUROPATH EXP NEUR, V74, P778, DOI 10.1097/NEN.0000000000000216
   Taylor KR, 2014, NAT GENET, V46, P457, DOI 10.1038/ng.2925
   Tian LQ, 2020, GENOME BIOL, V21, DOI 10.1186/s13059-020-02043-x
   Twarog NR, 2016, SCI REP-UK, V6, DOI 10.1038/srep25523
   Vaidhyanathan S, 2016, J PHARMACOL EXP THER, V356, P251, DOI 10.1124/jpet.115.229393
   Vinci M, 2018, NAT MED, V24, P1204, DOI 10.1038/s41591-018-0086-7
   Vora SR, 2014, CANCER CELL, V26, P136, DOI 10.1016/j.ccr.2014.05.020
   Wagle MC, 2018, NPJ PRECIS ONCOL, V2, DOI 10.1038/s41698-018-0051-4
   Wen PY, 2016, J CLIN ONCOL, V34, DOI 10.1200/JCO.2016.34.15_suppl.2012
   Will M, 2014, CANCER DISCOV, V4, P334, DOI 10.1158/2159-8290.CD-13-0611
   Wu G, 2014, NAT GENET, V46, P444, DOI 10.1038/ng.2938
   Wu G, 2012, NAT GENET, V44, P251, DOI 10.1038/ng.1102
   Wu YLD, 2017, TRANSL ONCOL, V10, P221, DOI 10.1016/j.tranon.2016.12.008
   Yin TG, 2014, MOL CANCER THER, V13, P1442, DOI 10.1158/1535-7163.MCT-13-0849
   Yu JJ, 2019, DRUG METAB DISPOS, V47, P135, DOI 10.1124/dmd.118.084905
   Zhang JH, 1999, J BIOMOL SCREEN, V4, P67, DOI 10.1177/108705719900400206
   Zhang JH, 2015, NEW ENGL J MED, V373, P2336, DOI 10.1056/NEJMoa1508054
   Zhang JH, 2012, NATURE, V481, P329, DOI 10.1038/nature10733
   Zhang JH, 2012, NATURE, V481, P157, DOI 10.1038/nature10725
   Zhou X, 2016, NAT GENET, V48, P4, DOI 10.1038/ng.3466
NR 75
TC 35
Z9 37
U1 3
U2 21
PU NATURE PORTFOLIO
PI BERLIN
PA HEIDELBERGER PLATZ 3, BERLIN, 14197, GERMANY
EI 2041-1723
J9 NAT COMMUN
JI Nat. Commun.
PD JUL 2
PY 2021
VL 12
IS 1
AR 4089
DI 10.1038/s41467-021-24168-8
PG 17
WC Multidisciplinary Sciences
WE Science Citation Index Expanded (SCI-EXPANDED)
SC Science & Technology - Other Topics
GA TH5YC
UT WOS:000672164300002
PM 34620854
OA Green Published, gold
DA 2023-08-27
ER

PT J
AU De Salles, AAF
   Frighetto, L
   Grande, CV
   Solberg, TD
   Cabatan-Awang, C
   Selch, MT
   Wallace, R
   Ford, J
AF De Salles, AAF
   Frighetto, L
   Grande, CV
   Solberg, TD
   Cabatan-Awang, C
   Selch, MT
   Wallace, R
   Ford, J
TI Radiosurgery and stereotactic radiation therapy of skull base
   meningiomas: Proposal of a grading system
SO STEREOTACTIC AND FUNCTIONAL NEUROSURGERY
LA English
DT Article
DE meningioma; skull base; cavernous sinus; stereotactic radiosurgery;
   grading system, stereotactic radiation therapy
ID CAVERNOUS SINUS MENINGIOMAS; BENIGN BRAIN-TUMORS; INTRACRANIAL
   MENINGIOMAS; RESECTED MENINGIOMAS; CRANIAL NERVES; MANAGEMENT;
   EXPERIENCE; IRRADIATION; RECURRENCE; SURGERY
AB Objective: The development of a grading system to guide treatment selection, and predict treatment difficulty and outcome of skull base meningiomas infiltrating the cavernous sinus which are managed by stereotactic radiosurgery (SRS) and stereotactic radiotherapy (SRT), based on an 8-year experience with stereotactic radiation of skull base meningiomas. Methods: T1 gadoliniun-enhanced magnetic resonance imaging (MRI) of 40 patients with skull base meningiomas, with or without prior surgery, who underwent radiosurgery or stereotactic radiation therapy from 1991 to 1998 at the UCLA Medical Center were reviewed, and the result of treatment was related to the tumor grade. Grade was based on tumor infiltration of the cavernous sinus and extension into adjacent structures. Treatment was performed with a linac-based system. The dose prescribed to the periphery of the tumor for SRS patients (n = 34) ranged from 12 to 22 Gy, and the maximum dose delivered to the tumor ranged from 24 to 46 Gy. SRT (n = 6). Treatment was planned using a single isocenter, usually prescribed to the 90% isodose volume, bringing the fractionation scheme to the maximal tolerance of the optic apparatus. The periphery dose ranged from 24 to 46 Gy with a maximum dose of 45 to 51 Gy. Clinical and MRI follow-up was performed every six months for the first 3 years and every year thereafter. Results: Grade I meningiomas were restricted to the cavernous sinus (n = 12). Grade II cavernous sinus meningiomas extended to the clivus and/or the petrous bone, without compression of the brainstem (n = 9). Grade III meningiomas had superior and/or anterior extension with compression of the optic nerve or tract (n = 9). Grade IV tumors compressed the brain stem (n = 8), and Grade V were bilateral lesions (n = 2). Tumor control rates were 90% for Grade I, 86% for Grade II, 86% for Grade III, 42% for Grade IV and no control for tumors Grade V. Complications were not related to tumor grade. Conclusion: This grading system correlated with outcome and difficulty in planning radiosurgery. Failure of treatment was more likely to occur in patients with higher Grade tumors. Copyright (C) 2002 S. Karger AG, Basel.
C1 Univ Calif Los Angeles, Div Neurosurg, Los Angeles, CA 90024 USA.
C3 University of California System; University of California Los Angeles
EM adesalles@mednet.ucla.edu
OI Solberg, Timothy/0000-0001-8829-7774
CR ALMEFTY O, 1990, J NEUROSURG, V73, P502, DOI 10.3171/jns.1990.73.4.0502
   BARBARO NM, 1987, NEUROSURGERY, V20, P525, DOI 10.1227/00006123-198704000-00003
   BLACK PM, 1995, NEUROL CLIN, V13, P927, DOI 10.1016/S0733-8619(18)30026-4
   Chopard RP, 1996, ARQ NEURO-PSIQUIAT, V54, P645, DOI 10.1590/S0004-282X1996000400014
   CIOFFI FA, 1987, NEUROCHIRURGIA, V30, P40
   CROSSEN JR, 1994, J CLIN ONCOL, V12, P627, DOI 10.1200/JCO.1994.12.3.627
   CUSIMANO MD, 1995, NEUROSURGERY, V37, P1
   DeJesus O, 1996, NEUROSURGERY, V39, P915, DOI 10.1097/00006123-199611000-00005
   DEMICHELE DJ, 1991, MENINGIOMAS, P243
   DEMONTE F, 1994, J NEUROSURG, V81, P245, DOI 10.3171/jns.1994.81.2.0245
   DESALLES AAF, 1993, ACTA NEUROCHIR, P101
   DUMA CM, 1993, NEUROSURGERY, V32, P699, DOI 10.1227/00006123-199305000-00001
   ENGELHARD HH, 1997, NEUROSURG FOCUS, V2, P6
   Friedlander R M, 1999, Clin Neurosurg, V45, P279
   GLAHOLM J, 1990, INT J RADIAT ONCOL, V18, P755, DOI 10.1016/0360-3016(90)90394-Y
   GOLDSMITH BJ, 1994, J NEUROSURG, V80, P195, DOI 10.3171/jns.1994.80.2.0195
   Hakim RH, 1998, NEUROSURGERY, V42, P446, DOI 10.1097/00006123-199803000-00002
   HIRSCH WL, 1993, AM J ROENTGENOL, V160, P1083, DOI 10.2214/ajr.160.5.8470581
   Kawase T, 1996, NEUROSURGERY, V39, P527, DOI 10.1097/00006123-199609000-00019
   KLEINPETER G, 1990, ACTA NEUROCHIR, V103, P87, DOI 10.1007/BF01407511
   Knosp E, 1996, NEUROSURGERY, V38, P434, DOI 10.1097/00006123-199603000-00003
   LEE SP, 1993, STEREOTACTIC SURGERY, P169
   MEHTA MP, 1993, INT J RADIAT ONCOL, V27, P477, DOI 10.1016/0360-3016(93)90262-T
   Morita A, 1999, J NEUROSURG, V90, P42, DOI 10.3171/jns.1999.90.1.0042
   OSullivan MG, 1997, NEUROSURGERY, V40, P238, DOI 10.1097/00006123-199702000-00003
   RACHLIN JR, 1991, MENINGIOMAS, V3, P27
   Samii M, 1997, NEUROSURGERY, V41, P767, DOI 10.1097/00006123-199710000-00003
   Sekhar L N, 1999, Clin Neurosurg, V45, P263
   Sekhar L N, 1996, Acta Neurochir Suppl, V65, P58
   Sen C, 1997, J NEUROSURG, V87, P535, DOI 10.3171/jns.1997.87.4.0535
   Sepehrnia A, 1991, Acta Neurochir Suppl (Wien), V53, P122
   SIMPSON D, 1957, J NEUROL NEUROSUR PS, V20, P22, DOI 10.1136/jnnp.20.1.22
   Sindou MP, 1998, NEUROSURGERY, V42, P476, DOI 10.1097/00006123-199803000-00007
   Subach BR, 1998, NEUROSURGERY, V42, P437, DOI 10.1097/00006123-199803000-00001
   SUZUKI M, 1995, SURG NEUROL, V44, P3, DOI 10.1016/0090-3019(95)00129-8
   TAYLOR BW, 1988, INT J RADIAT ONCOL, V15, P299, DOI 10.1016/S0360-3016(98)90008-6
   TISHLER RB, 1993, INT J RADIAT ONCOL, V27, P215, DOI 10.1016/0360-3016(93)90230-S
   VALENTINO V, 1993, ACTA NEUROCHIR, V122, P60, DOI 10.1007/BF01446988
   Wilson CB, 1996, SURG NEUROL, V46, P191, DOI 10.1016/0090-3019(96)82321-4
   WILSON CB, 1994, J NEUROSURG, V81, P666, DOI 10.3171/jns.1994.81.5.0666
   Zamorano L, 1997, STEREOT FUNCT NEUROS, V69, P156, DOI 10.1159/000099869
   ZIMMERMAN RD, 1991, MENINGIOMAS, V18, P209
NR 42
TC 24
Z9 25
U1 0
U2 0
PU KARGER
PI BASEL
PA ALLSCHWILERSTRASSE 10, CH-4009 BASEL, SWITZERLAND
SN 1011-6125
EI 1423-0372
J9 STEREOT FUNCT NEUROS
JI Stereotact. Funct. Neurosurg.
PY 2001
VL 76
IS 3-4
BP 218
EP 229
DI 10.1159/000066722
PG 12
WC Neurosciences; Neuroimaging; Surgery
WE Science Citation Index Expanded (SCI-EXPANDED)
SC Neurosciences & Neurology; Surgery
GA 605ZK
UT WOS:000178706800018
PM 12378101
DA 2023-08-27
ER

PT J
AU Murdaugh, RL
   Anastas, JN
AF Murdaugh, Rebecca L.
   Anastas, Jamie N.
TI Applying single cell multi-omic analyses to understand treatment
   resistance in pediatric high grade glioma
SO FRONTIERS IN PHARMACOLOGY
LA English
DT Review
DE tumor hetereogeneity; clonal expansion; multi-omic; single cell
   profiling; drug resistance; pediatric high grade glioma; diffuse midline
   glioma
ID DIFFUSE INTRINSIC PONTINE; CENTRAL-NERVOUS-SYSTEM; CANCER STEM-CELLS;
   PHASE-III TRIAL; RNA-SEQ; RADIATION-THERAPY; MALIGNANT GLIOMAS;
   INTRATUMORAL HETEROGENEITY; GENOMIC HETEROGENEITY; RANDOMIZED TRIAL
AB Despite improvements in cancer patient outcomes seen in the past decade, tumor resistance to therapy remains a major impediment to achieving durable clinical responses. Intratumoral heterogeneity related to genetic, epigenetic, transcriptomic, proteomic, and metabolic differences between individual cancer cells has emerged as a driver of therapeutic resistance. This cell to cell heterogeneity can be assessed using single cell profiling technologies that enable the identification of tumor cell clones that exhibit similar defining features like specific mutations or patterns of DNA methylation. Single cell profiling of tumors before and after treatment can generate new insights into the cancer cell characteristics that confer therapeutic resistance by identifying intrinsically resistant sub-populations that survive treatment and by describing new cellular features that emerge post-treatment due to tumor cell evolution. Integrative, single cell analytical approaches have already proven advantageous in studies characterizing treatment-resistant clones in cancers where pre- and post-treatment patient samples are readily available, such as leukemia. In contrast, little is known about other cancer subtypes like pediatric high grade glioma, a class of heterogeneous, malignant brain tumors in children that rapidly develop resistance to multiple therapeutic modalities, including chemotherapy, immunotherapy, and radiation. Leveraging single cell multi-omic technologies to analyze naive and therapy-resistant glioma may lead to the discovery of novel strategies to overcome treatment resistance in brain tumors with dismal clinical outcomes. In this review, we explore the potential for single cell multi-omic analyses to reveal mechanisms of glioma resistance to therapy and discuss opportunities to apply these approaches to improve long-term therapeutic response in pediatric high grade glioma and other brain tumors with limited treatment options.
C1 [Murdaugh, Rebecca L.; Anastas, Jamie N.] Baylor Coll Med, Dept Neurosurg, Houston, TX 77030 USA.
   [Murdaugh, Rebecca L.; Anastas, Jamie N.] Baylor Coll Med, Program Cell & Gene Therapy, Houston, TX 77030 USA.
   [Murdaugh, Rebecca L.; Anastas, Jamie N.] Baylor Coll Med, Dept Mol & Cellular Biol, Houston, TX 77030 USA.
C3 Baylor College of Medicine; Baylor College of Medicine; Baylor College
   of Medicine
RP Anastas, JN (通讯作者)，Baylor Coll Med, Dept Neurosurg, Houston, TX 77030 USA.; Anastas, JN (通讯作者)，Baylor Coll Med, Program Cell & Gene Therapy, Houston, TX 77030 USA.; Anastas, JN (通讯作者)，Baylor Coll Med, Dept Mol & Cellular Biol, Houston, TX 77030 USA.
EM jamie.anastas@bcm.edu
OI Anastas, Jamie/0000-0002-5317-5352
FU CureSearch Young Investigator Award in Pediatric Oncology Drug
   Development; Center for Cell and Gene Therapy (CAGT) T32 Training Grant
   fellowship [5T32HL092332-19]
FX This work was supported by a CureSearch Young Investigator Award in
   Pediatric Oncology Drug Development and a B*CURED grant to JA and a
   Center for Cell and Gene Therapy (CAGT) T32 Training Grant fellowship to
   RM (5T32HL092332-19).
CR Abdelfattah N, 2022, NAT COMMUN, V13, DOI 10.1038/s41467-022-28372-y
   Adamski J, 2014, CURR ONCOL REP, V16, DOI 10.1007/s11912-014-0414-0
   Ahmed N, 2017, JAMA ONCOL, V3, P1094, DOI 10.1001/jamaoncol.2017.0184
   Alexander J, 2020, GLIA, V68, P2486, DOI 10.1002/glia.23866
   Allen CE, 2017, JNCI-J NATL CANCER I, V109, DOI 10.1093/jnci/djw274
   Angermueller C, 2016, NAT METHODS, V13, P229, DOI 10.1038/nmeth.3728
   Antunes ARP, 2021, NAT NEUROSCI, V24, P595, DOI 10.1038/s41593-020-00789-y
   Armstrong CL, 2004, NEUROPSYCHOL REV, V14, P65, DOI 10.1023/B:NERV.0000026649.68781.8e
   Arrillaga-Romany I, 2017, ONCOTARGET, V8, P79298, DOI 10.18632/oncotarget.17837
   Bao SD, 2006, NATURE, V444, P756, DOI 10.1038/nature05236
   Barthel FP, 2019, NATURE, V576, P112, DOI 10.1038/s41586-019-1775-1
   Bax DA, 2010, CLIN CANCER RES, V16, P3368, DOI 10.1158/1078-0432.CCR-10-0438
   Bredlau AL, 2014, ADV CANCER RES, V121, P235, DOI 10.1016/B978-0-12-800249-0.00006-8
   Cacciotti C, 2020, J NEURO-ONCOL, V149, P113, DOI 10.1007/s11060-020-03578-6
   Calabrese C, 2007, CANCER CELL, V11, P69, DOI 10.1016/j.ccr.2006.11.020
   Castel D, 2018, ACTA NEUROPATHOL COM, V6, DOI 10.1186/s40478-018-0614-1
   Castel D, 2015, ACTA NEUROPATHOL, V130, P815, DOI 10.1007/s00401-015-1478-0
   Ceglie G, 2020, DIAGNOSTICS, V10, DOI 10.3390/diagnostics10090648
   Chaligne R, 2021, NAT GENET, V53, P1469, DOI 10.1038/s41588-021-00927-7
   Charles N, 2010, CELL STEM CELL, V6, P141, DOI 10.1016/j.stem.2010.01.001
   Chen J, 2012, NATURE, V488, P522, DOI 10.1038/nature11287
   Chen XC, 2021, FRONT MOL BIOSCI, V8, DOI 10.3389/fmolb.2021.727481
   Chen ZH, 2018, FRONT IMMUNOL, V9, DOI 10.3389/fimmu.2018.01004
   Chi AS, 2019, J NEURO-ONCOL, V145, P97, DOI 10.1007/s11060-019-03271-3
   Clarke M, 2020, CANCER DISCOV, V10, P942, DOI 10.1158/2159-8290.CD-19-1030
   Cohen AR, 2022, NEW ENGL J MED, V386, P1922, DOI 10.1056/NEJMra2116344
   Cohen KJ, 2011, NEURO-ONCOLOGY, V13, P317, DOI 10.1093/neuonc/noq191
   Comba A, 2021, FRONT ONCOL, V11, DOI 10.3389/fonc.2021.703764
   Cooney T, 2017, NEURO-ONCOLOGY, V19, P1279, DOI 10.1093/neuonc/nox107
   Couturier CP, 2020, NAT COMMUN, V11, DOI 10.1038/s41467-020-17186-5
   Crowell C, 2022, NEURO-ONCOL ADV, V4, DOI 10.1093/noajnl/vdac133
   Curry RN, 2023, NEURON, V111, P682, DOI 10.1016/j.neuron.2023.01.013
   Darmanis S, 2017, CELL REP, V21, P1399, DOI 10.1016/j.celrep.2017.10.030
   Demaree B, 2021, NAT COMMUN, V12, DOI 10.1038/s41467-021-21810-3
   DeWire M, 2022, NEURO-ONCOL ADV, V4, DOI 10.1093/noajnl/vdac055
   Khuong-Quang DA, 2012, ACTA NEUROPATHOL, V124, P439, DOI 10.1007/s00401-012-0998-0
   Duffner P K, 1999, Neuro Oncol, V1, P152, DOI 10.1093/neuonc/1.2.152
   Evrony GD, 2021, ANNU REV GENOM HUM G, V22, P171, DOI 10.1146/annurev-genom-111320-090436
   Fangusaro J, 2009, J CHILD NEUROL, V24, P1409, DOI 10.1177/0883073809338960
   Filbin MG, 2018, SCIENCE, V360, P331, DOI 10.1126/science.aao4750
   FINLAY JL, 1995, J CLIN ONCOL, V13, P112, DOI 10.1200/JCO.1995.13.1.112
   Fontebasso AM, 2013, ACTA NEUROPATHOL, V125, P659, DOI 10.1007/s00401-013-1095-8
   Fouladi M, 2010, J CLIN ONCOL, V28, P3623, DOI 10.1200/JCO.2009.25.9119
   Fried I, 2018, J NEURO-ONCOL, V136, P189, DOI 10.1007/s11060-017-2643-1
   Friedman GK, 2021, NEW ENGL J MED, V384, P1613, DOI 10.1056/NEJMoa2024947
   Gaiti F, 2019, NATURE, V569, P576, DOI 10.1038/s41586-019-1198-z
   Galanis E, 2018, NEURO-ONCOLOGY, V20, P546, DOI 10.1093/neuonc/nox161
   Perez-Larraya JG, 2022, NEW ENGL J MED, V386, P2471, DOI 10.1056/NEJMoa2202028
   Gallitto M, 2019, ADV RADIAT ONCOL, V4, P520, DOI 10.1016/j.adro.2019.03.009
   Garcia-Fabiani MB, 2021, FRONT ONCOL, V11, DOI 10.3389/fonc.2021.631037
   Garofano L, 2021, NAT CANCER, V2, DOI 10.1038/s43018-020-00159-4
   Gestrich CK, 2021, AM J CLIN PATHOL, V155, P606, DOI [10.1093/AJCP/AQAA172, 10.1093/ajcp/aqaa172]
   Ghajar-Rahimi G, 2022, PHARMACOL THERAPEUT, V239, DOI 10.1016/j.pharmthera.2022.108193
   Gianno F, 2022, PATHOLOGICA, V114, P422, DOI 10.32074/1591-951X-830
   Gibson EG, 2021, CANCER CHEMOTH PHARM, V88, P1009, DOI 10.1007/s00280-021-04357-4
   Gojo J, 2020, CANCER CELL, V38, P44, DOI 10.1016/j.ccell.2020.06.004
   Granja JM, 2019, NAT BIOTECHNOL, V37, P1458, DOI 10.1038/s41587-019-0332-7
   Grobner SN, 2018, NATURE, V555, P321, DOI 10.1038/nature25480
   Guilhamon P, 2021, ELIFE, V10, DOI 10.7554/eLife.64090
   Hargrove D, 2006, LANCET ONCOL, V7, P241, DOI 10.1016/S1470-2045(06)70615-5
   Haydar D, 2021, NEURO-ONCOLOGY, V23, P999, DOI 10.1093/neuonc/noaa278
   Hemmati HD, 2003, P NATL ACAD SCI USA, V100, P15178, DOI 10.1073/pnas.2036535100
   Hoffman LM, 2016, ACTA NEUROPATHOL COM, V4, DOI 10.1186/s40478-015-0269-0
   Hoffman M, 2019, CANCER RES, V79, P2111, DOI 10.1158/0008-5472.CAN-18-3441
   Hou Y, 2016, CELL RES, V26, P304, DOI 10.1038/cr.2016.23
   Hovestadt V, 2019, NATURE, V572, P74, DOI 10.1038/s41586-019-1434-6
   Huang Tina, 2018, Oncotarget, V9, P37112, DOI 10.18632/oncotarget.26430
   Hubert CG, 2016, CANCER RES, V76, P2465, DOI 10.1158/0008-5472.CAN-15-2402
   Hwang B, 2018, EXP MOL MED, V50, DOI 10.1038/s12276-018-0071-8
   Irish JM, 2014, CURR TOP MICROBIOL, V377, P1, DOI 10.1007/82_2014_367
   Izquierdo E, 2022, CANCER DISCOV, V12, P712, DOI 10.1158/2159-8290.CD-20-0930
   Jacob F, 2020, CELL, V180, P188, DOI 10.1016/j.cell.2019.11.036
   JENKIN RDT, 1987, J NEUROSURG, V66, P227, DOI 10.3171/jns.1987.66.2.0227
   Jerby-Arnon L, 2022, NAT BIOTECHNOL, V40, P1467, DOI 10.1038/s41587-022-01288-0
   Jessa S, 2019, NAT GENET, V51, P1702, DOI 10.1038/s41588-019-0531-7
   Johnson KC, 2021, NAT GENET, V53, P1456, DOI 10.1038/s41588-021-00926-8
   Jones C, 2017, NEURO-ONCOLOGY, V19, P153, DOI 10.1093/neuonc/now101
   Jones C, 2012, NAT REV CLIN ONCOL, V9, P400, DOI 10.1038/nrclinonc.2012.87
   Kaminska B, 2021, CELLS-BASEL, V10, DOI 10.3390/cells10092264
   Kashyap A, 2022, TRENDS BIOTECHNOL, V40, P647, DOI 10.1016/j.tibtech.2021.11.006
   Kaya-Okur HS., 2019, NAT COMMUN, V10, DOI [10.1038/s41467-019-09982-5, DOI 10.1038/S41467-019-09982-5]
   Khan AB, 2023, INT J CANCER, V152, P713, DOI 10.1002/ijc.34329
   Kline C, 2018, J NEURO-ONCOL, V137, P103, DOI 10.1007/s11060-017-2701-8
   Korshunov A, 2017, ACTA NEUROPATHOL, V134, P507, DOI 10.1007/s00401-017-1710-1
   Korshunov A, 2016, ACTA NEUROPATHOL, V131, P137, DOI 10.1007/s00401-015-1493-1
   Koschmann C, 2016, ONCOTARGET, V7, P65696, DOI 10.18632/oncotarget.11602
   Kuett L, 2022, NAT CANCER, V3, P122, DOI 10.1038/s43018-021-00301-w
   Lam K H Brian, 2022, Nat Commun, V13, P116, DOI 10.1038/s41467-021-27667-w
   LANGMOEN IA, 1991, CHILD NERV SYST, V7, P13, DOI 10.1007/BF00263825
   Lashford LS, 2002, J CLIN ONCOL, V20, P4684, DOI 10.1200/JCO.2002.08.141
   Lavin Y, 2017, CELL, V169, P750, DOI 10.1016/j.cell.2017.04.014
   LeBlanc VG, 2022, CANCER CELL, V40, P379, DOI 10.1016/j.ccell.2022.02.016
   Lee AC, 2022, NAT COMMUN, V13, DOI 10.1038/s41467-022-30299-3
   Lehmann R, 2022, FRONT ONCOL, V12, DOI 10.3389/fonc.2022.1031378
   Li ZC, 2021, BRAIN TUMOR PATHOL, V38, P234, DOI 10.1007/s10014-021-00400-7
   Lim KY, 2021, BRAIN TUMOR PATHOL, V38, P4, DOI 10.1007/s10014-020-00378-8
   Liu GT, 2006, MOL CANCER, V5, DOI 10.1186/1476-4598-5-67
   Liu JW, 2021, FRONT IMMUNOL, V12, DOI 10.3389/fimmu.2021.697412
   Louis DN, 2021, NEURO-ONCOLOGY, V23, P1231, DOI 10.1093/neuonc/noab106
   Ma S, 2020, CELL, V183, P1103, DOI 10.1016/j.cell.2020.09.056
   Ma XT, 2018, NATURE, V555, P371, DOI 10.1038/nature25795
   Macaulay IC, 2016, NAT PROTOC, V11, P36, DOI 10.1038/nprot.2016.138
   Mackay A, 2017, CANCER CELL, V32, P520, DOI 10.1016/j.ccell.2017.08.017
   Majzner RG, 2022, NATURE, V603, P934, DOI 10.1038/s41586-022-04489-4
   Mandell LR, 1999, INT J RADIAT ONCOL, V43, P959, DOI 10.1016/S0360-3016(98)00501-X
   Marusyk A, 2020, CANCER CELL, V37, P471, DOI 10.1016/j.ccell.2020.03.007
   Massimino M, 2008, J NEURO-ONCOL, V87, P355, DOI 10.1007/s11060-008-9525-5
   Mazor T, 2016, CANCER CELL, V29, P440, DOI 10.1016/j.ccell.2016.03.009
   McGranahan N, 2017, CELL, V168, P613, DOI 10.1016/j.cell.2017.01.018
   Merchant TE, 2009, J CLIN ONCOL, V27, P3691, DOI 10.1200/JCO.2008.21.2738
   Metselaar DS, 2021, FRONT ONCOL, V11, DOI 10.3389/fonc.2021.662209
   Meyer M, 2015, P NATL ACAD SCI USA, V112, P851, DOI 10.1073/pnas.1320611111
   Miklja Z, 2020, J CLIN INVEST, V130, P5313, DOI 10.1172/JCI133310
   Monje M, 2011, P NATL ACAD SCI USA, V108, P4453, DOI 10.1073/pnas.1101657108
   Morita K, 2020, NAT COMMUN, V11, DOI 10.1038/s41467-020-19119-8
   Mueller S, 2019, INT J CANCER, V145, P1889, DOI 10.1002/ijc.32258
   Mueller S, 2013, INT J RADIAT ONCOL, V86, P649, DOI 10.1016/j.ijrobp.2013.03.034
   Muller S, 2016, MOL SYST BIOL, V12, DOI 10.15252/msb.20166969
   Neftel C, 2019, CELL, V178, P835, DOI 10.1016/j.cell.2019.06.024
   Nejo T, 2019, CANCER IMMUNOL RES, V7, P1148, DOI 10.1158/2326-6066.CIR-18-0599
   Nikbakht H, 2016, NAT COMMUN, V7, DOI 10.1038/ncomms11185
   Oren Y, 2021, NATURE, V596, P576, DOI 10.1038/s41586-021-03796-6
   Ostrom Quinn T, 2019, Neuro Oncol, V21, pv1, DOI 10.1093/neuonc/noz150
   Ostrom QT, 2019, NEURO-ONCOLOGY, V21, pV1, DOI 10.1093/neuonc/noz150
   Patel AP, 2014, SCIENCE, V344, P1396, DOI 10.1126/science.1254257
   Patel SK, 2020, NEURO-ONCOLOGY, V22, P381, DOI 10.1093/neuonc/noz197
   Paugh BS, 2011, J CLIN ONCOL, V29, P3999, DOI 10.1200/JCO.2011.35.5677
   Peretz CAC, 2021, BLOOD ADV, V5, P1437, DOI 10.1182/bloodadvances.2020003398
   Peterson VM, 2017, NAT BIOTECHNOL, V35, P936, DOI 10.1038/nbt.3973
   Petralia F, 2020, CELL, V183, P1962, DOI 10.1016/j.cell.2020.10.044
   Pollack IF, 2016, J NEURO-ONCOL, V130, P517, DOI 10.1007/s11060-016-2245-3
   Puduvalli VK, 2020, NEURO-ONCOLOGY, V22, P1505, DOI 10.1093/neuonc/noaa062
   Rallis KS, 2022, CANCER GENOM PROTEOM, V19, P390, DOI 10.21873/cgp.20328
   Cajal SRY, 2020, J MOL MED, V98, P161, DOI 10.1007/s00109-020-01874-2
   Rappez Luca, 2021, Metabolights, DOI 10.1038/s41592-021-01198-0
   Raynaud F, 2018, PLOS GENET, V14, DOI 10.1371/journal.pgen.1007669
   Rockne RC, 2019, JCO CLIN CANCER INFO, V3, DOI 10.1200/CCI.19.00010
   Roussel M, 2020, CANCER IMMUNOL IMMUN, V69, P407, DOI 10.1007/s00262-019-02464-z
   Salloum R, 2017, ACTA NEUROPATHOL COM, V5, DOI 10.1186/s40478-017-0479-8
   Schwartzentruber J, 2012, NATURE, V482, P226, DOI [10.1038/nature10833, 10.1007/s13311-012-0137-6]
   Skene PJ, 2017, ELIFE, V6, DOI 10.7554/eLife.21856
   Smallwood SA, 2014, NAT METHODS, V11, P817, DOI [10.1038/NMETH.3035, 10.1038/nmeth.3035]
   Sottoriva A, 2013, P NATL ACAD SCI USA, V110, P4009, DOI 10.1073/pnas.1219747110
   SPOSTO R, 1989, J NEURO-ONCOL, V7, P165, DOI 10.1007/BF00165101
   Stoeckius M, 2017, NAT METHODS, V14, P865, DOI [10.1038/NMETH.4380, 10.1038/nmeth.4380]
   Stucklin ASG, 2019, NAT COMMUN, V10, DOI 10.1038/s41467-019-12187-5
   Sturm D, 2017, J CLIN ONCOL, V35, P2370, DOI 10.1200/JCO.2017.73.0242
   Sturm D, 2012, CANCER CELL, V22, P425, DOI 10.1016/j.ccr.2012.08.024
   Sundar SJ, 2022, TRANSL ONCOL, V15, DOI 10.1016/j.tranon.2021.101251
   Swanson E, 2021, ELIFE, V10, DOI 10.7554/eLife.63632
   Sweha SR, 2021, SCI TRANSL MED, V13, DOI 10.1126/scitranslmed.abf7860
   Syafruddin SE, 2021, BMC CANCER, V21, DOI 10.1186/s12885-021-08591-0
   Tauziede-Espariat A, 2019, ACTA NEUROPATHOL COM, V7, DOI 10.1186/s40478-019-0738-y
   Tomita Y, 2022, GLIA, V70, P1681, DOI 10.1002/glia.24189
   Touat M, 2020, NATURE, V580, P517, DOI 10.1038/s41586-020-2209-9
   Vu TN, 2019, BIOINFORMATICS, V35, P4679, DOI 10.1093/bioinformatics/btz288
   Turner NC, 2012, LANCET ONCOL, V13, pE178, DOI 10.1016/S1470-2045(11)70335-7
   Van Gool Stefaan W, 2020, Medicines (Basel), V7, DOI 10.3390/medicines7050029
   Vanan MI, 2014, NEURO-ONCOL PRACT, V1, P145, DOI 10.1093/nop/npu022
   Vandereyken K, 2023, NAT REV GENET, V24, P494, DOI 10.1038/s41576-023-00580-2
   Vinci M, 2018, NAT MED, V24, P1204, DOI 10.1038/s41591-018-0086-7
   Vitanza NA, 2021, NAT MED, V27, P1544, DOI 10.1038/s41591-021-01404-8
   Vitanza NA, 2021, NEURO-ONCOLOGY, V23, P376, DOI 10.1093/neuonc/noaa249
   Vitanza NA, 2019, CURR TREAT OPTION NE, V21, DOI 10.1007/s11940-019-0577-y
   Vladoiu MC, 2019, NATURE, V572, P67, DOI 10.1038/s41586-019-1158-7
   Wang L, 2019, CANCER DISCOV, V9, P1708, DOI 10.1158/2159-8290.CD-19-0329
   Wang YZ, 2013, CANCER LETT, V331, P139, DOI 10.1016/j.canlet.2012.12.024
   Wang ZF, 2021, BRIEF BIOINFORM, V22, DOI 10.1093/bib/bbab342
   Welch JD, 2019, CELL, V177, P1873, DOI 10.1016/j.cell.2019.05.006
   Wen PY, 2008, NEW ENGL J MED, V359, P492, DOI 10.1056/NEJMra0708126
   Wiestler B, 2013, ACTA NEUROPATHOL, V126, P443, DOI 10.1007/s00401-013-1156-z
   Wisoff JH, 1998, J NEUROSURG, V89, P52, DOI 10.3171/jns.1998.89.1.0052
   Wolff JEA, 2010, CANCER-AM CANCER SOC, V116, P705, DOI 10.1002/cncr.24730
   Woo J, 2021, NAT COMMUN, V12, DOI 10.1038/s41467-021-26514-2
   Wu G, 2012, NAT GENET, V44, P251, DOI 10.1038/ng.1102
   Wu HD, 2022, FRONT IMMUNOL, V13, DOI 10.3389/fimmu.2022.903246
   Wu YH, 2020, NAT COMMUN, V11, DOI 10.1038/s41467-020-20225-w
   Xia CL, 2019, SCI REP-UK, V9, DOI 10.1038/s41598-019-43943-8
   Xu W, 2021, NAT PROTOC, V16, P4084, DOI 10.1038/s41596-021-00583-5
   Yuan JZ, 2018, GENOME MED, V10, DOI 10.1186/s13073-018-0567-9
   Zhai Y, 2020, FRONT IMMUNOL, V11, DOI 10.3389/fimmu.2020.581209
   Zhang QQ, 2021, NAT COMMUN, V12, DOI 10.1038/s41467-021-27018-9
   Zhou HM, 2021, SIGNAL TRANSDUCT TAR, V6, DOI 10.1038/s41392-020-00430-1
NR 183
TC 0
Z9 0
U1 1
U2 1
PU FRONTIERS MEDIA SA
PI LAUSANNE
PA AVENUE DU TRIBUNAL FEDERAL 34, LAUSANNE, CH-1015, SWITZERLAND
EI 1663-9812
J9 FRONT PHARMACOL
JI Front. Pharmacol.
PD MAY 3
PY 2023
VL 14
AR 1002296
DI 10.3389/fphar.2023.1002296
PG 15
WC Pharmacology & Pharmacy
WE Science Citation Index Expanded (SCI-EXPANDED)
SC Pharmacology & Pharmacy
GA I1JH1
UT WOS:001000405300001
PM 37205910
OA gold, Green Published
DA 2023-08-27
ER

PT J
AU Borzym-Kluczyk, M
   Radziejewska, I
   Cechowska-Pasko, M
AF Borzym-Kluczyk, Malgorzata
   Radziejewska, Iwona
   Cechowska-Pasko, Marzanna
TI Increased expression of MUC1 and sialyl Lewis antigens in different
   areas of clear renal cell carcinoma
SO CLINICAL AND EXPERIMENTAL NEPHROLOGY
LA English
DT Article
DE Clear renal cell carcinoma; Glycosylation; MUC1; Sialyl Lewis(a/x)
   antigens
ID CANCER; GLYCOSYLATION; MUCINS; SIALYLTRANSFERASE; TARGET; TISSUE; GENE
AB Changes in expression patterns of the sialyl Lewis antigens and MUC1 mucin can be considered as markers for the diagnosis of various cancers. However, there are no reports which have been devoted to analysis of differences in the sialyl Lewis antigens and MUC1 expression patterns as potential discrimination markers among different areas of clear cell renal cell carcinoma (ccRCC). The aim of this study was to determine the level of MUC1 and specific Lewis antigens on glycoproteins in three different areas: tumor (cancer tissue), intermediate zone (adjacent to tumor tissue) and normal renal cortex/medulla (uninvolved by tumor).
   Study was performed on renal tissues taken from 30 patients with clear cell renal cell carcinoma. Relative amounts of sugar structures bound with proteins were determined by ELISA-like test with biotinylated lectins or monoclonal antibodies: anti-MUC1 and anti-sialyl Lewis(a/x). The study presented here provides novel information about relationship between MUC1 and sialyl Lewis antigens in the tumor, intermediate zone and noninvolved areas of normal renal tissue distant of tumor.
   We have found statistically significant increase of MUC1 and sialic acid linked by alpha-2,3 bond with galactose in cancer tissue and in intermediate zone comparing to normal renal tissue distant of tumor. Moreover, we observed statistically significant increase of sialic acid linked by alpha-2,6 bond with Gal/GalNAc and sialyl Lewis(a/x) antigens in cancer tissues only, comparing to normal ones.
   MUC1 and sialylated antigens can be involved in renal tumor development and can be considered as potential markers distinguishing normal renal tissue from intermediate zone and from cancer renal cells during ccRCC development.
C1 [Borzym-Kluczyk, Malgorzata; Cechowska-Pasko, Marzanna] Med Univ Bialystok, Dept Pharmaceut Biochem, PL-15230 Bialystok, Poland.
   [Radziejewska, Iwona] Med Univ Bialystok, Dept Med Chem, PL-15230 Bialystok, Poland.
C3 Medical University of Bialystok; Medical University of Bialystok
RP Borzym-Kluczyk, M (通讯作者)，Med Univ Bialystok, Dept Pharmaceut Biochem, Mickiewicza 2A, PL-15230 Bialystok, Poland.
EM gocha@umb.edu.pl
RI Borzym-Kluczyk, Malgorzata/T-4975-2018; Cechowska-Pasko, M/X-9940-2019;
   Cechowska-Pasko, Marzanna/W-4203-2018
OI Borzym-Kluczyk, Malgorzata/0000-0001-7692-4179; Cechowska-Pasko,
   Marzanna/0000-0002-2806-399X; Radziejewska, Iwona/0000-0003-3377-4718
CR Aubert S, 2009, CANCER RES, V69, P5707, DOI 10.1158/0008-5472.CAN-08-4905
   Bafna S, 2010, ONCOGENE, V29, P2893, DOI 10.1038/onc.2010.87
   Bouillez A, 2014, ONCOTARGET, V5, P754, DOI 10.18632/oncotarget.1768
   BROCKHAUSEN I, 1995, EUR J BIOCHEM, V233, P607, DOI 10.1111/j.1432-1033.1995.607_2.x
   Cao Y, 2000, VIRCHOWS ARCH, V436, P119, DOI 10.1007/PL00008210
   Ciborowski P, 2002, CLIN EXP METASTAS, V19, P339, DOI 10.1023/A:1015590515957
   CORDONCARDO C, 1989, CANCER RES, V49, P212
   DALLOLIO F, 1989, INT J CANCER, V44, P434
   Ghosh SK, 2013, CLIN BREAST CANCER, V13, P109, DOI 10.1016/j.clbc.2012.09.016
   Hakomori S, 2002, P NATL ACAD SCI USA, V99, P10231, DOI 10.1073/pnas.172380699
   Kaneko Y, 1996, ACTA NEUROPATHOL, V91, P284, DOI 10.1007/s004010050427
   Kim YJ, 1997, GLYCOCONJUGATE J, V14, P569, DOI 10.1023/A:1018580324971
   Kufe DW, 2013, ONCOGENE, V32, P1073, DOI 10.1038/onc.2012.158
   Kufe DW, 2009, NAT REV CANCER, V9, P874, DOI 10.1038/nrc2761
   Lau SK, 2004, AM J CLIN PATHOL, V122, P61, DOI 10.1309/9R6673QEC06D86Y4
   Leroy X, 2002, AM J CLIN PATHOL, V118, P47
   Lloyd KO, 1996, J BIOL CHEM, V271, P33325, DOI 10.1074/jbc.271.52.33325
   Saeland E, 2012, INT J CANCER, V131, P117, DOI 10.1002/ijc.26354
   SAWADA T, 1993, BIOCHEM BIOPH RES CO, V195, P1096, DOI 10.1006/bbrc.1993.2157
   Schauer R, 2000, GLYCOCONJUGATE J, V17, P485, DOI 10.1023/A:1011062223612
   Singh PK, 2006, TRENDS CELL BIOL, V16, P467, DOI 10.1016/j.tcb.2006.07.006
   SMITH PK, 1985, ANAL BIOCHEM, V150, P76, DOI 10.1016/0003-2697(85)90442-7
   SWALLOW DM, 1987, ANN HUM GENET, V51, P289, DOI 10.1111/j.1469-1809.1987.tb01063.x
   Tian Y., 2012, MOL CELL PROTEOMICS, V11, DOI DOI 10.1074/MCP.M111.011403
   von Mensdorff-Pouilly S, 2000, INT J BIOL MARKER, V15, P343, DOI 10.1177/172460080001500413
   Wang PH, 2006, J CANC MOL, V2, P107
   Zhao J, 2007, J PROTEOME RES, V6, P1864, DOI 10.1021/pr070062p
NR 27
TC 10
Z9 10
U1 0
U2 9
PU SPRINGER
PI NEW YORK
PA 233 SPRING ST, NEW YORK, NY 10013 USA
SN 1342-1751
EI 1437-7799
J9 CLIN EXP NEPHROL
JI Clin. Exp. Nephrol.
PD AUG
PY 2015
VL 19
IS 4
BP 732
EP 737
DI 10.1007/s10157-014-1013-y
PG 6
WC Urology & Nephrology
WE Science Citation Index Expanded (SCI-EXPANDED)
SC Urology & Nephrology
GA CP7TA
UT WOS:000360089800026
PM 25091456
DA 2023-08-27
ER

PT J
AU Berhouma, M
   Dubourg, J
   Messerer, M
AF Berhouma, Moncef
   Dubourg, Julie
   Messerer, Mahmoud
TI Cruveilhier's legacy to skull base surgery: Premise of an evidence-based
   neuropathology in the 19th century
SO CLINICAL NEUROLOGY AND NEUROSURGERY
LA English
DT Article
DE Jean Cruveilhier; Skull base; Neuropathology; Meningioma; Evidence-based
   medicine; Anatomoclinical method
AB Objectives:Jean Cruveilhier has always been described as a pioneer in pathological anatomy. Almost nothing has been reported concerning his exceptional methodology allying pre-mortem clinical description and syndromic classification of neurological and neurosurgical diseases, and post-mortem meticulous dissections. Cruveilhier's methodology announced the birth of the anatomoclinical method built up by Jean-Martin Charcot and the neurological French school during the 19th century. The aim of our work is to extract the quintessence of Cruveilhier's contributions to skull base pathology through his cogent clinical descriptions coupled with exceptional lithographs of anterior skull base, suprasellar and cerebello-pontine angle tumors.
   Methods: We reviewed the masterwork of Jean Cruveilhier on pathological anatomy and we selected the chapters dedicated to central nervous system pathologies, mainly skull base diseases. A systematic review was performed on Pubmed/Medline and Google Scholar using the keywords "Jean Cruveilhier", "Skull base pathology", "Anatomoclinical method".
   Results: Among his descriptions, Cruveilhier dedicated large chapters to neurosurgical diseases including brain tumors, cerebrovascular pathologies, malformations of the central nervous system, hydrocephalus, brain infections and spinal cord compressions.
   Conclusion: This work emphasizes on the role of Jean Cruveilhier in the birth of the anatomoclinical method particularly in neuroscience during a 19th century rich of epistemological evolutions toward an evidence-based medicine, through the prism of Cruveilhier's contribution to skull base pathology. (C) 2012 Elsevier B.V. All rights reserved.
C1 [Berhouma, Moncef] Hosp Civils Lyon, Pierre Wertheimer Neurol & Neurosurg Hosp, Dept Neurosurg B, F-69394 Lyon 03, France.
   [Berhouma, Moncef] Univ Lyon 1, Res & Educ Unit Med, F-69622 Villeurbanne, France.
   [Dubourg, Julie] Univ Lyon 1, Ctr Invest Clin 201, Epidemiol Pharmacol Invest Clin, Grp Hosp Est,Hosp Civils Lyon, F-69622 Villeurbanne, France.
   [Messerer, Mahmoud] CHU Vaudois, Dept Clin Neurosci, CH-1011 Lausanne, Switzerland.
   [Messerer, Mahmoud] CHU Vaudois, Dept Neurosurg, CH-1011 Lausanne, Switzerland.
C3 CHU Lyon; UDICE-French Research Universities; Universite Claude Bernard
   Lyon 1; CHU Lyon; Institut National de la Sante et de la Recherche
   Medicale (Inserm); UDICE-French Research Universities; Universite Claude
   Bernard Lyon 1; University of Lausanne; Centre Hospitalier Universitaire
   Vaudois (CHUV); University of Lausanne; Centre Hospitalier Universitaire
   Vaudois (CHUV)
RP Berhouma, M (通讯作者)，Hosp Civils Lyon, Pierre Wertheimer Neurol & Neurosurg Hosp, Dept Neurosurg B, 59 Blvd Pinel, F-69394 Lyon 03, France.
EM berhouma.moncef@yahoo.fr
RI Messerer, Mahmoud/AAZ-3527-2020; Berhouma, Moncef/AAF-4058-2020;
   Dubourg, Julie/AAK-4332-2020; Berhouma, Moncef/H-4085-2013
OI Berhouma, Moncef/0000-0003-1852-071X; Messerer,
   Mahmoud/0000-0002-0493-6151; Dubourg, Julie/0000-0002-5514-8075;
   Messerer, Mahmoud/0000-0003-4975-8237
CR Androutsos G, 2006, J BUON, V11, P95
   Androutsos G, 2006, J BUON, V11, P369
   [Anonymous], 1819, MEM AC ROYAL CHIR
   [Anonymous], 1829, ANATOMIE PATHOLOGIQU
   [Anonymous], FORMATION SCI MIND C
   BAKAY L, 1989, SURG NEUROL, V32, P159, DOI 10.1016/0090-3019(89)90206-1
   BONDUELLE M, 1993, B ACAD NAT MED PARIS, V177, P865
   Canguilhem Georges, 1991, NORMAL PATHOLOGICAL
   Clarac F, 2012, REV NEUROL-FRANCE, V168, P2, DOI 10.1016/j.neurol.2011.08.013
   COMPSTON A, 1988, J NEUROL NEUROSUR PS, V51, P1249, DOI 10.1136/jnnp.51.10.1249
   Cushing H., 1938, MENINGIOMAS
   de Saint-Maur PP, 2012, VIRCHOWS ARCH, V460, P109, DOI 10.1007/s00428-011-1162-2
   Flamm E S, 1973, Med Hist, V17, P343
   JANSEN HH, 1991, PATHOLOGE, V12, P288
   Pearce IMS, 2009, EUR NEUROL, V61, P311
   Renner Claude, 2011, Hist Sci Med, V45, P249
NR 16
TC 4
Z9 5
U1 0
U2 0
PU ELSEVIER SCIENCE BV
PI AMSTERDAM
PA PO BOX 211, 1000 AE AMSTERDAM, NETHERLANDS
SN 0303-8467
J9 CLIN NEUROL NEUROSUR
JI Clin. Neurol. Neurosurg.
PD JUN
PY 2013
VL 115
IS 6
BP 702
EP 707
DI 10.1016/j.clineuro.2012.08.005
PG 6
WC Clinical Neurology; Surgery
WE Science Citation Index Expanded (SCI-EXPANDED)
SC Neurosciences & Neurology; Surgery
GA 158GG
UT WOS:000319956900011
PM 22910396
DA 2023-08-27
ER

PT J
AU Luther, E
   Lu, VM
   Morell, AA
   Elarjani, T
   Mansour, S
   Echeverry, N
   Gaztanaga, W
   King, H
   McCarthy, D
   Eichberg, DG
   Shah, A
   Burks, J
   Kaur, G
   Ivan, ME
   Komotar, RJ
AF Luther, Evan
   Lu, Victor M.
   Morell, Alexis A.
   Elarjani, Turki
   Mansour, Samuel
   Echeverry, Nikolas
   Gaztanaga, Wendy
   King, Hunter
   McCarthy, David
   Eichberg, Daniel G.
   Shah, Ashish
   Burks, Joshua
   Kaur, Gurvinder
   Ivan, Michael E.
   Komotar, Ricardo J.
TI Supralesional Ablation Volumes Are Feasible in the Posterior Fossa and
   May Provide Enhanced Symptomatic Relief
SO OPERATIVE NEUROSURGERY
LA English
DT Article
DE Laser interstitial thermal therapy; Brain tumor; Radiation necrosis;
   Posterior fossa; Oncology; Brain metastasis; Primary brain tumor
ID INTERSTITIAL THERMAL ABLATION; RESPONSE ASSESSMENT CRITERIA;
   LASER-ABLATION; NEUROONCOLOGY; THERAPY
AB BACKGROUND Laser interstitial thermal therapy (LITT) for posterior fossa lesions remains rare as the small size of the infratentorial compartment, proximity to the brainstem, and thickness/angulation of the occipital bone creates barriers to procedural success. Furthermore, evaluation of the effect of ablation volume on outcomes is limited.
   OBJECTIVE To analyze our institutional experience with LITT in the posterior fossa stratifying perioperative and long-term outcomes by ablation volumes.
   METHODS Seventeen patients with posterior fossa lesions treated with LITT from 2013 to 2020 were identified. Local progression-free survival (PFS), overall survival, steroid dependence, and edema reduction were evaluated with Kaplan-Meier analysis grouped by ablation volume. Preoperative, postoperative, and last known Karnofsky Performance Status (KPS) were compared using a matched paired t test.
   RESULTS No differences in pathology, preoperative KPS, or preoperative lesion volume were found between patients with total (100%-200% increase in pre-LITT lesion volume) versus radical (>200% increase in pre-LITT lesion volume) ablations. Patients who underwent radical ablation had a higher postoperative KPS (93 vs 82, P = .02) and higher KPS (94 vs 87, P = .04) and greater reduction in perilesional edema at last follow-up (P = .01). Median follow-up was 80.8 wk.
   CONCLUSION Despite obvious anatomical challenges, our results demonstrate that radical ablations are both feasible and safe in the posterior fossa. Furthermore, radical ablations may lead to greater decreases in perilesional edema and improved functional status both immediately after surgery and at last follow-up. Thus, LITT should be considered for patients with otherwise unresectable or radioresistant posterior fossa lesions.
C1 [Luther, Evan; Lu, Victor M.; Morell, Alexis A.; Elarjani, Turki; Gaztanaga, Wendy; Eichberg, Daniel G.; Shah, Ashish; Burks, Joshua; Kaur, Gurvinder; Ivan, Michael E.; Komotar, Ricardo J.] Univ Miami, Miller Sch Med, Dept Neurol Surg, Miami, FL 33136 USA.
   [Mansour, Samuel; Echeverry, Nikolas] Florida Atlantic Univ, Charles E Schmidt Coll Med, Boca Raton, FL 33431 USA.
   [King, Hunter] Drexel Univ, Coll Med, Philadelphia, PA 19104 USA.
   [McCarthy, David] Univ Pittsburgh, Med Ctr, Dept Neurol Surg, Pittsburgh, PA 15260 USA.
   [Ivan, Michael E.; Komotar, Ricardo J.] Univ Miami Hlth Syst, Sylvester Comprehens Canc Ctr, Miami, FL USA.
C3 University of Miami; State University System of Florida; Florida
   Atlantic University; Drexel University; Pennsylvania Commonwealth System
   of Higher Education (PCSHE); University of Pittsburgh
RP Luther, E (通讯作者)，Univ Miami, Jackson Hlth Syst, Lois Pope Life Ctr, Dept Neurol Surg, 2nd Floor,1095 NW 14th Terrace, Miami, FL 33136 USA.
EM evan.luther@jhsmiami.org
RI Morell, Alexis/HTR-9103-2023
OI Luther, Evan/0000-0001-9164-4984; Morell, Alexis/0000-0002-0388-0467
CR Ahluwalia M, 2019, J NEUROSURG, V130, P804, DOI 10.3171/2017.11.JNS171273
   Alattar AA, 2019, WORLD NEUROSURG, V128, P134, DOI 10.1016/j.wneu.2019.04.200
   Ali MA, 2016, NEUROSURG FOCUS, V41, DOI 10.3171/2016.7.FOCUS16227
   Ashraf O, 2020, J NEURO-ONCOL, V149, P533, DOI 10.1007/s11060-020-03645-y
   Ashraf O, 2018, WORLD NEUROSURG, V112, P166, DOI [10.1016/J.WNEU.2018.01.123, 10.1016/j.wneu.2018.01.123]
   Banerjee C, 2015, BRIT J NEUROSURG, V29, P192, DOI 10.3109/02688697.2014.996527
   Borghei-Razavi H, 2018, WORLD NEUROSURG, V117, pE146, DOI 10.1016/j.wneu.2018.05.217
   Chan AY, 2016, NEUROSURG FOCUS, V41, DOI 10.3171/2016.4.FOCUS1622
   Dadey DYA, 2016, NEUROSURG FOCUS, V41, DOI 10.3171/2016.7.FOCUS16207
   Despotovic I, 2015, COMPUT MATH METHOD M, V2015, DOI 10.1155/2015/450341
   Eichberg DG, 2020, OPER NEUROSURG, V19, P195, DOI 10.1093/ons/opz375
   Eichberg DG, 2019, WORLD NEUROSURG, V132, pE185, DOI 10.1016/j.wneu.2019.08.219
   Eichberg DG, 2018, WORLD NEUROSURG, V110, pE755, DOI 10.1016/j.wneu.2017.11.098
   Figueroa JM, 2020, J CLIN NEUROSCI, V72, P108, DOI 10.1016/j.jocn.2019.12.057
   Kamath AA, 2019, NEUROSURGERY, V84, P836, DOI 10.1093/neuros/nyy375
   Kirkpatrick JP, 2015, INT J RADIAT ONCOL, V91, P100, DOI 10.1016/j.ijrobp.2014.09.004
   Lin NU, 2015, LANCET ONCOL, V16, pE270, DOI 10.1016/S1470-2045(15)70057-4
   Luther E, 2020, NEUROSURG CLIN N AM, V31, P537, DOI 10.1016/j.nec.2020.06.004
   Luther E, 2020, WORLD NEUROSURG, V136, pE646, DOI 10.1016/j.wneu.2020.01.116
   Luther EM, 2020, J NEURO-ONCOL, V146, P389, DOI 10.1007/s11060-020-03395-x
   Patel NV, 2013, LASER SURG MED, V45, P362, DOI 10.1002/lsm.22151
   Salem U, 2019, CANCER IMAGING, V19, DOI 10.1186/s40644-019-0250-4
   Shahiwala A, 2019, NOVEL DRUG DELIVERY TECHNOLOGIES, P1, DOI [10.1007/978-981-13-3642-3_1, 10.1093/neuros/nyz424]
   Smith CJ, 2016, NEUROSURGERY, V79, pS59, DOI 10.1227/NEU.0000000000001438
   Tan SK, 2020, WORLD NEUROSURG, V144, P94, DOI 10.1016/j.wneu.2020.08.122
   Traylor JI, 2019, WORLD NEUROSURG, V132, pE124, DOI 10.1016/j.wneu.2019.08.242
   van den Bent MJ, 2011, LANCET ONCOL, V12, P583, DOI 10.1016/S1470-2045(11)70057-2
   Wen PY, 2010, J CLIN ONCOL, V28, P1963, DOI 10.1200/JCO.2009.26.3541
NR 28
TC 4
Z9 4
U1 0
U2 0
PU OXFORD UNIV PRESS INC
PI CARY
PA JOURNALS DEPT, 2001 EVANS RD, CARY, NC 27513 USA
SN 2332-4252
EI 2332-4260
J9 OPER NEUROSURG
JI Oper. Neurosurg.
PD DEC
PY 2021
VL 21
IS 6
BP 418
EP 425
DI 10.1093/ons/opab332
EA SEP 2021
PG 8
WC Clinical Neurology; Surgery
WE Science Citation Index Expanded (SCI-EXPANDED)
SC Neurosciences & Neurology; Surgery
GA XL8IS
UT WOS:000728385500007
PM 34528092
OA hybrid
DA 2023-08-27
ER

PT J
AU Cesta, MF
   Hard, GC
   Boyce, JT
   Ryan, MJ
   Chan, PC
   Sills, RC
AF Cesta, Mark F.
   Hard, Gordon C.
   Boyce, John T.
   Ryan, Michael J.
   Chan, Po C.
   Sills, Robert C.
TI Complex Histopathologic Response in Rat Kidney to Oral beta-myrcene: An
   Unusual Dose-related Nephrosis and Low-dose Alpha2u-Globulin Nephropathy
SO TOXICOLOGIC PATHOLOGY
LA English
DT Article
DE kidney; nephropathy; beta-myrcene; alpha2u-globulin; rat
ID HYALINE DROPLET NEPHROPATHY; TUBULE; ASSOCIATION; CPN
AB Oral gavage studies with -myrcene in male F344 rats showed a complex renal pathology comprising both alpha2u-globulin (2u-g) nephropathy, an unusual nephrosis involving the outer stripe of outer medulla (OSOM), and an increased incidence of renal tubule tumors by 2 years. In the 90-day and 2-year studies, respectively, 2u-g nephropathy and linear papillary mineralization were observed in males at the two lower doses but were absent from the high dose. Nephrosis was characterized by dilation of the S3 tubules, nuclear enlargement (including karyomegaly), and luminal pyknotic cells, all in the outermost OSOM. Nephrosis was minimal at the higher doses in the 90-day study, but progressed to a severe grade in males dosed with 1,000 mg/kg for 2 years. Renal tubule tumors developed in treated groups with incidences up to 30% in the 250 and 500 mg/kg male dose groups. Tumors at the lower doses in males may have been associated with 2u-g nephropathy, while those at higher doses in both sexes may have been due to the nephrosis. Because -myrcene induced a complex spectrum of renal pathology, the 2u-g nephropathy mechanism cannot be the sole mechanism of carcinogenesis in these rats.
C1 [Cesta, Mark F.; Chan, Po C.; Sills, Robert C.] NIEHS, Natl Toxicol Program, Res Triangle Pk, NC 27709 USA.
   [Boyce, John T.] Beechy Ridge Toxpath, Clay, WV USA.
   [Ryan, Michael J.] Battelle Columbus, Columbus, OH USA.
C3 National Institutes of Health (NIH) - USA; NIH National Institute of
   Environmental Health Sciences (NIEHS)
RP Cesta, MF (通讯作者)，NIEHS, Natl Toxicol Program, 111 TW Alexander Dr,Rm B337,POB 12233,MD B3-06, Res Triangle Pk, NC 27709 USA.
EM cesta@niehs.nih.gov
FU Division of the National Toxicology Program of the National Institutes
   of Health (NIH), National Institute of Environmental Health Sciences
   (NIEHS), Research Triangle Park, NC; NIEHS, NIH [NO1-ES-95435]
FX This work was supported by the Division of the National Toxicology
   Program of the National Institutes of Health (NIH), National Institute
   of Environmental Health Sciences (NIEHS), Research Triangle Park, NC.
   However, the statements, opinions, or conclusions contained herein do
   not necessarily represent the statements, opinions, or conclusions of
   NIEHS, NIH, or the U. S. Government. Dr Hard's efforts in this project
   were supported, in part, by Federal funds from the NIEHS, NIH, under
   contract NO1-ES-95435 to Experimental Pathology Laboratories Inc.,
   Research Triangle Park, NC. The authors wish to thank Ms. Natasha
   Clayton and Mr. David Olson for preparing the immunohistochemical
   stains, and Drs. David Malarkey and Kyathanahalli Janardhan for their
   review of this article.
CR Baetcke K.P., 1991, ALPHA2U GLOBULIN ASS
   DELGADO IF, 1993, FOOD CHEM TOXICOL, V31, P31, DOI 10.1016/0278-6915(93)90175-X
   GUENTHER A, 1994, ATMOS ENVIRON, V28, P1197, DOI 10.1016/1352-2310(94)90297-6
   HARD GC, 1993, ENVIRON HEALTH PERSP, V99, P313, DOI 10.2307/3431508
   Hard GC, 2006, TOXICOL PATHOL, V34, P941, DOI 10.1080/01926230601083381
   Hard GC, 2012, TOXICOL PATHOL, V40, P473, DOI 10.1177/0192623311431948
   Hard GC, 2008, TOXICOL PATHOL, V36, P1014, DOI 10.1177/0192623308327413
   Kuney J. H., 1994, CHEMCYCLOPEDIA 1995
   LEHMANMCKEEMAN LD, 1989, TOXICOL APPL PHARM, V99, P250, DOI 10.1016/0041-008X(89)90007-0
   LORENTE I, 1989, J NAT PROD, V52, P267, DOI 10.1021/np50062a008
   MADYASTHA KM, 1987, XENOBIOTICA, V17, P539
   McGregor DB, 1999, IARC SCI PUBL, P1
   National Toxicology Program (NTP), 2010, NTP TECHN REP SER
   NTP (National Toxicology Program), 1990, NTP TECHN REP SER
   ROY AK, 1983, J BIOL CHEM, V258, P123
   Swenberg JA, 1999, IARC SCI PUBL, P95
NR 16
TC 14
Z9 14
U1 0
U2 5
PU SAGE PUBLICATIONS INC
PI THOUSAND OAKS
PA 2455 TELLER RD, THOUSAND OAKS, CA 91320 USA
SN 0192-6233
EI 1533-1601
J9 TOXICOL PATHOL
JI Toxicol. Pathol.
PD DEC
PY 2013
VL 41
IS 8
BP 1068
EP 1077
DI 10.1177/0192623313482057
PG 10
WC Pathology; Toxicology
WE Science Citation Index Expanded (SCI-EXPANDED)
SC Pathology; Toxicology
GA 248CI
UT WOS:000326670900003
PM 23531794
DA 2023-08-27
ER

PT J
AU Dauleac, C
   Frindel, C
   Pelissou-Guyotat, I
   Nicolas, C
   Yeh, FC
   Fernandez-Miranda, J
   Cotton, F
   Jacquesson, T
AF Dauleac, Corentin
   Frindel, Carole
   Pelissou-Guyotat, Isabelle
   Nicolas, Celia
   Yeh, Fang-Cheng
   Fernandez-Miranda, Juan
   Cotton, Francois
   Jacquesson, Timothee
TI Full cervical cord tractography: A new method for clinical use
SO FRONTIERS IN NEUROANATOMY
LA English
DT Article
DE spinal cord; tractography; fiber orientation distribution; fiber
   tracking; diffusion tensor (DT) MRI
ID DIFFUSION TENSOR TRACTOGRAPHY; SPINAL-CORD; FIBER TRACKING; ARTIFACT
   CORRECTION; MULTIPLE-SCLEROSIS; MRI; INJURY
AB Despite recent improvements in diffusion-weighted imaging, spinal cord tractography is not used in routine clinical practice because of difficulties in reconstructing tractograms, with a pertinent tri-dimensional-rendering, in a tong post-processing time. We propose a new full tractography approach to the cervical spinal cord without extensive manual filtering or multiple regions of interest seeding that could help neurosurgeons manage various spinal cord disorders. Four healthy volunteers and two patients with either cervical intramedullary tumors or spinal cord injuries were included. Diffusion-weighted images of the cervical spinal cord were acquired using a Philips 3 Testa machine, 32 diffusion directions, 1,000 s/mm(2) b-value, 2 x 2 x 2 mm voxel size, reduced field-of-view (ZOOM), with two opposing phase-encoding directions. Distortion corrections were then achieved using the FSL software package, and tracking of the full cervical spinal cord was performed using the DSI Studio software (quantitative anisotropy-based deterministic algorithm). A unique region of avoidance was used to exclude everything that is not of the nervous system. Fiber tracking parameters used adaptative fractional anisotropy from 0.015 to 0.045, fiber length from 10 to 1,000 mm, and angular threshold of 90 degrees. In all participants, a full cervical cord tractography was performed from the medulla to the C7 spine level. On a ventral view, the junction between the medulla and spinal cord was identified with its pyramidal bulging, and by an invagination corresponding to the median ventral sulcus. On a dorsal view, the fourth ventricle-superior, middle, and inferior cerebellar peduncles-was seen, as well as its floor and the obex; and gracile and cuneate tracts were recognized on each side of the dorsal median sulcus. In the case of the intramedullary tumor or spinal cord injury, the spinal tracts were seen to be displaced, and this helped to adjust the neurosurgical strategy. This new full tractography approach simplifies the tractography pipeline and provides a reliable 3D-rendering of the spinal cord that could help to adjust the neurosurgical strategy.
C1 [Dauleac, Corentin; Pelissou-Guyotat, Isabelle; Jacquesson, Timothee] Hosp Civils Lyon, Hop Neurol & Neurochirurg Pierre Wertheimer, Serv Neurochirurg, Lyon, France.
   [Dauleac, Corentin; Frindel, Carole; Cotton, Francois; Jacquesson, Timothee] INSA Lyon, Lab CREATIS, CNRS UMR5220, Inserm U1206, Villeurbanne, France.
   [Dauleac, Corentin; Frindel, Carole; Cotton, Francois; Jacquesson, Timothee] Univ Lyon 1, Lyon, France.
   [Nicolas, Celia; Cotton, Francois] Ctr Hosp Lyon Sud, Serv Radiol, Hosp Civils Lyon, Lyon, France.
   [Yeh, Fang-Cheng] Univ Pittsburgh, Dept Neurol Surg, Med Ctr, Pittsburgh, PA USA.
   [Fernandez-Miranda, Juan] Stanford Univ, Dept Neurosurg, Med Ctr, Stanford, CA USA.
C3 CHU Lyon; Centre National de la Recherche Scientifique (CNRS); CNRS -
   Institute for Engineering & Systems Sciences (INSIS); Institut National
   de la Sante et de la Recherche Medicale (Inserm); Institut National des
   Sciences Appliquees de Lyon - INSA Lyon; UDICE-French Research
   Universities; Universite Claude Bernard Lyon 1; CHU Lyon; Pennsylvania
   Commonwealth System of Higher Education (PCSHE); University of
   Pittsburgh; Stanford University
RP Dauleac, C (通讯作者)，Hosp Civils Lyon, Hop Neurol & Neurochirurg Pierre Wertheimer, Serv Neurochirurg, Lyon, France.; Dauleac, C (通讯作者)，INSA Lyon, Lab CREATIS, CNRS UMR5220, Inserm U1206, Villeurbanne, France.; Dauleac, C (通讯作者)，Univ Lyon 1, Lyon, France.
EM corentin.dauleac@chu-lyon.fr
RI Yeh, Fang-Cheng/E-9698-2012; Jacquesson, Timothée/Q-3091-2016
OI Yeh, Fang-Cheng/0000-0002-7946-2173; Jacquesson,
   Timothée/0000-0001-9985-3617
CR Andersson JLR, 2016, NEUROIMAGE, V125, P1063, DOI 10.1016/j.neuroimage.2015.10.019
   Antherieu P, 2019, CHILD NERV SYST, V35, P129, DOI 10.1007/s00381-018-3935-2
   Barry RL, 2018, NEUROIMAGE, V168, P437, DOI 10.1016/j.neuroimage.2017.07.003
   Calabrese E, 2018, NEUROIMAGE-CLIN, V18, P963, DOI 10.1016/j.nicl.2018.03.029
   Catani M, 2008, CORTEX, V44, P1105, DOI 10.1016/j.cortex.2008.05.004
   Chang Y, 2010, J NEUROTRAUM, V27, P2033, DOI 10.1089/neu.2009.1265
   Chao YP, 2007, P ANN INT IEEE EMBS, P2094, DOI 10.1109/IEMBS.2007.4352734
   Choudhri AF, 2014, NEURORADIOLOGY, V56, P169, DOI 10.1007/s00234-013-1316-9
   Cohen-Adad J, 2021, NAT PROTOC, V16, P4611, DOI 10.1038/s41596-021-00588-0
   Cohen-Adad J, 2021, SCI DATA, V8, DOI 10.1038/s41597-021-00941-8
   Costanzo R, 2022, WORLD NEUROSURG, V164, DOI [10.1016/J.WNeu.2022.04.103, 10.1016/j.wneu.2022.04.103]
   Dauleac C, 2021, MAGN RESON MED, V85, P3241, DOI 10.1002/mrm.28665
   Dauleac C, 2020, NEURORADIOLOGY, V62, P1079, DOI 10.1007/s00234-020-02442-8
   Dauleac C, 2020, J NEUROSURG-SPINE, V32, P611, DOI 10.3171/2019.10.SPINE19947
   Dauleac C, 2019, J NEUROSURG-SPINE, V31, P756, DOI 10.3171/2019.4.SPINE19404
   David G, 2017, NEUROIMAGE, V158, P296, DOI 10.1016/j.neuroimage.2017.06.051
   De Leener B, 2017, NEUROIMAGE, V145, P24, DOI 10.1016/j.neuroimage.2016.10.009
   Ducreux D, 2006, AM J NEURORADIOL, V27, P214
   Egger K, 2016, EUR J RADIOL, V85, P2275, DOI 10.1016/j.ejrad.2016.10.018
   Facon D, 2005, AM J NEURORADIOL, V26, P1587
   Fernandez-Miranda JC, 2008, NEUROSURGERY, V62, P989, DOI [10.1227/01.neu.0000333767.05328.49, 10.1227/01.NEU.0000297076.98175.67]
   Filippi CG, 2010, EUR RADIOL, V20, P2194, DOI 10.1007/s00330-010-1797-4
   Granata Francesca, 2017, Surg Neurol Int, V8, P56, DOI 10.4103/sni.sni_33_17
   Cruz LCH, 2009, ARQ NEURO-PSIQUIAT, V67, P391, DOI 10.1590/S0004-282X2009000300004
   Idiyatullin D, 2015, J MAGN RESON, V251, P19, DOI 10.1016/j.jmr.2014.11.014
   Jacquesson T, 2020, J NEUROSURG, V132, P1642, DOI 10.3171/2019.1.JNS182638
   Jacquesson T, 2019, NEUROSURGERY, V85, pE125, DOI 10.1093/neuros/nyy538
   Jezzard P, 1998, MAGNET RESON MED, V39, P801, DOI 10.1002/mrm.1910390518
   Lee JW, 2011, SKELETAL RADIOL, V40, P1543, DOI 10.1007/s00256-011-1161-z
   Maier-Hein KH, 2017, NAT COMMUN, V8, DOI 10.1038/s41467-017-01285-x
   Mohammadi S, 2013, NEUROIMAGE, V70, P377, DOI 10.1016/j.neuroimage.2012.12.058
   O'Donnell LJ, 2011, NEUROSURG CLIN N AM, V22, P185, DOI 10.1016/j.nec.2010.12.004
   Ozanne A, 2007, AM J NEURORADIOL, V28, P1271, DOI 10.3174/ajnr.A0541
   Rao JS, 2013, J NEURORADIOLOGY, V40, P181, DOI 10.1016/j.neurad.2012.08.008
   Roundy N, 2012, J NEUROSURG, V116, P697, DOI 10.3171/2011.12.JNS111404
   Ruthotto L, 2012, PHYS MED BIOL, V57, P5715, DOI 10.1088/0031-9155/57/18/5715
   Samson RS, 2016, PLOS ONE, V11, DOI 10.1371/journal.pone.0155557
   Smith SM, 2004, NEUROIMAGE, V23, pS208, DOI 10.1016/j.neuroimage.2004.07.051
   Van Hecke W, 2009, J MAGN RESON IMAGING, V30, P25, DOI 10.1002/jmri.21817
   Van Hecke W, 2008, J MAGN RESON IMAGING, V27, P978, DOI 10.1002/jmri.21338
   Wang DF, 2012, J NEUROSCI METH, V209, P371, DOI 10.1016/j.jneumeth.2012.06.026
   Wang W, 2012, ACTA RADIOL, V53, P921, DOI 10.1258/ar.2012.120271
   Xiangshui M., 2011, 3T MAGNETIC RESONANC
   Yeh FC, 2013, PLOS ONE, V8, DOI 10.1371/journal.pone.0080713
   Yeh FC, 2010, IEEE T MED IMAGING, V29, P1626, DOI 10.1109/TMI.2010.2045126
   Zhu FZ, 2021, SPINE, V46, P687, DOI 10.1097/BRS.0000000000003923
NR 46
TC 0
Z9 0
U1 2
U2 2
PU FRONTIERS MEDIA SA
PI LAUSANNE
PA AVENUE DU TRIBUNAL FEDERAL 34, LAUSANNE, CH-1015, SWITZERLAND
SN 1662-5129
J9 FRONT NEUROANAT
JI Front. Neuroanat.
PD SEP 27
PY 2022
VL 16
AR 993464
DI 10.3389/fnana.2022.993464
PG 10
WC Anatomy & Morphology; Neurosciences
WE Science Citation Index Expanded (SCI-EXPANDED)
SC Anatomy & Morphology; Neurosciences & Neurology
GA 6R3EM
UT WOS:000892190800001
PM 36237419
OA gold, Green Published
DA 2023-08-27
ER

PT J
AU Lasner, TM
   Tal-Singer, R
   Kesari, S
   Lee, VMY
   Trojanowski, JQ
   Fraser, NW
AF Lasner, TM
   Tal-Singer, R
   Kesari, S
   Lee, VMY
   Trojanowski, JQ
   Fraser, NW
TI Toxicity and neuronal infection of a HSV-1 ICP34.5 mutant in nude mice
SO JOURNAL OF NEUROVIROLOGY
LA English
DT Article
DE herpes simplex virus; ICP34.5; toxicity; nude mouse; replication;
   central nervous system
ID HERPES-SIMPLEX VIRUS; BRAIN-TUMORS; NON-NEUROVIRULENT; SCID MICE;
   TYPE-1; THERAPY; STRAIN; MODEL; TRANSLATION; REPLICATION
AB HSV-1 mutants in the RL-1 gene encoding the ICP34.5 protein have been demonstrated to have diminished neurovirulence in brain yet replicate as efficiently as parental virus in transformed tissue culture cells. Thus they have been proposed as candidates viruses for human brain tumor therapies, Evaluation of their replicative properties and pathogenesis within the nervous system has been limited, As most patients undergoing therapies for brain tumors are likely to be immunocompromised, it will be important to understand the pathogenesis of these viruses in immunocompromised hosts, To this end, the lateral ventricle of nude mice was injected with high (2.5 x 10(7) PFU), medium (10(5) PFU), or low dose (10(3) PFU) HSV-1 variant-1716, which has a deletion in the RL-1 gene, Ten of 10 mice died within 2 - 3 days following the high titer infection, Six of 19 animals with medium titer infection died within 9 days, and viral antigens were seen in ependymal cells as well as neurons within the brainstem and thalamus. Although only two of 19 animals became moribund 18 days after medium alter viral infection, many neocortical and hippocampal neurons were positive for HSV-1 antigens. However, plaque-purified viral isolates recovered from brain homogenates of these animals demonstrated no increase in pathogenicity. Nine of 20 animals died following low dose infection; six of these animals, from which tissue was analyzed, all had many RSV antigen-positive neurons in the neocortex and hippocampus. These data imply that if this type of virus is used for human brain tumor therapy immunosuppressed patients may suffer from significant viral pathogenesis outside the tumor.
C1 Univ Penn, Sch Med, Div Neurosurg, Philadelphia, PA 19104 USA.
   Wistar Inst, Philadelphia, PA 19104 USA.
   Univ Penn, Sch Med, Div Anat Pathol, Dept Pathol & Lab Med, Philadelphia, PA 19104 USA.
C3 University of Pennsylvania; The Wistar Institute; University of
   Pennsylvania
RP Fraser, NW (通讯作者)，Univ Penn, Sch Med, Div Neurosurg, Philadelphia, PA 19104 USA.
RI Kesari, Santosh/E-8461-2013; Tal-Singer, Ruth/AAQ-2925-2021
OI Tal-Singer, Ruth/0000-0002-5275-8062
FU NCI NIH HHS [CA-36245] Funding Source: Medline; NINDS NIH HHS [NS-29390]
   Funding Source: Medline
CR ADAMS RL, 1984, J PATHOL, V143, P241, DOI 10.1002/path.1711430403
   BROWN SM, 1994, J GEN VIROL, V75, P2367, DOI 10.1099/0022-1317-75-9-2367
   CHAMBERS R, 1995, P NATL ACAD SCI USA, V92, P1411, DOI 10.1073/pnas.92.5.1411
   CHOU J, 1990, SCIENCE, V250, P1262, DOI 10.1126/science.2173860
   CHOU J, 1995, P NATL ACAD SCI USA, V92, P10516, DOI 10.1073/pnas.92.23.10516
   CHOU J, 1994, P NATL ACAD SCI USA, V91, P5247, DOI 10.1073/pnas.91.12.5247
   He B, 1997, J VIROL, V71, P6049, DOI 10.1128/JVI.71.8.6049-6054.1997
   KESARI S, 1995, LAB INVEST, V73, P636
   Kesari S, 1996, J NEUROSCI, V16, P5644
   Lasner TM, 1996, J NEUROPATH EXP NEUR, V55, P1259, DOI 10.1097/00005072-199612000-00010
   MACLEAN AR, 1991, J GEN VIROL, V72, P631, DOI 10.1099/0022-1317-72-3-631
   MARKERT JM, 1993, NEUROSURGERY, V32, P597, DOI 10.1227/00006123-199304000-00016
   Markovitz NS, 1997, J VIROL, V71, P5560, DOI 10.1128/JVI.71.7.5560-5569.1997
   MCGEOCH DJ, 1988, J GEN VIROL, V69, P1531, DOI 10.1099/0022-1317-69-7-1531
   MINETA T, 1995, NAT MED, V1, P938, DOI 10.1038/nm0995-938
   Mohr I, 1996, EMBO J, V15, P4759, DOI 10.1002/j.1460-2075.1996.tb00853.x
   Perng GC, 1996, J VIROL, V70, P282, DOI 10.1128/JVI.70.1.282-291.1996
   PIGNATTI PF, 1979, VIROLOGY, V93, P260, DOI 10.1016/0042-6822(79)90295-2
   TalSinger R, 1997, J VIROL, V71, P5268, DOI 10.1128/JVI.71.7.5268-5276.1997
   THOMPSON RL, 1983, VIROLOGY, V131, P171, DOI 10.1016/0042-6822(83)90543-3
   VALYINAGY T, 1992, J VIROL, V66, P7336, DOI 10.1128/JVI.66.12.7336-7345.1992
   VALYINAGY T, 1994, VIROLOGY, V199, P484, DOI 10.1006/viro.1994.1150
NR 22
TC 25
Z9 26
U1 0
U2 0
PU STOCKTON PRESS
PI BASINGSTOKE
PA HOUNDMILLS, BASINGSTOKE RG21 6XS, HAMPSHIRE, ENGLAND
SN 1355-0284
J9 J NEUROVIROL
JI J. Neurovirol.
PD FEB
PY 1998
VL 4
IS 1
BP 100
EP 105
DI 10.3109/13550289809113487
PG 6
WC Neurosciences; Virology
WE Science Citation Index Expanded (SCI-EXPANDED)
SC Neurosciences & Neurology; Virology
GA YZ339
UT WOS:000072244500010
PM 9531017
DA 2023-08-27
ER

PT J
AU Ryder, SJ
   Love, AJ
   Duncan, EL
   Pattison, DA
AF Ryder, Simon J.
   Love, Amanda J.
   Duncan, Emma L.
   Pattison, David A.
TI PET detectives: Molecular imaging for phaeochromocytomas and
   paragangliomas in the genomics era
SO CLINICAL ENDOCRINOLOGY
LA English
DT Review
DE molecular imaging; nuclear medicine; Paraganglioma; PET;
   Phaeochromocytoma; radiotracer; Theranostics
ID RECEPTOR RADIONUCLIDE THERAPY; POSITRON-EMISSION-TOMOGRAPHY;
   WORLD-HEALTH-ORGANIZATION; ACCURATE TUMOR EXTENT; METASTATIC
   PHEOCHROMOCYTOMA; F-18-DOPA PET/CT; HEREDITARY; UPDATE; SDHB; NECK
AB Phaeochromocytomas and paragangliomas (PPGLs) are rare tumours that arise from the adrenal medulla or extra-adrenal sympathetic or parasympathetic paraganglia. Recent advances in genetics have greatly enhanced understanding of the pathogenesis and molecular physiology of PPGL. Concomitantly, advances in molecular imaging mean four techniques are now available for use in PPGLs: [I-123]-MIBG coupled with SPECT/CT; [F-18]- FDG, [Ga-68]-DOTATATE and [F-18]-FDOPA coupled with PET/CT. Each modality relies on unique cellular uptake mechanisms that are contingent upon the tumour's molecular behaviour-which, in turn, is determined by the tumour's genetic profile. This genotype-phenotype correlation means the appropriate choice of radiotracer may depend on the known (or suspected) underlying genetic mutation, in addition to the clinical indication for the scan-whether confirming diagnosis, staging disease, surveillance or determining eligibility for radionuclide therapy. Given these rapid recent changes in genetic understanding and molecular imaging options, many clinicians find it challenging to choose the most appropriate scan for an individual with PPGL. To this end, recent guidelines published by the European Association of Nuclear Medicine and the Society of Nuclear Medicine and Molecular Imaging (EANM/SNMMI) have detailed the preferred radiotracer choices for individuals with PPGL based on their genotype and/or clinical presentation, providing timely clarity in this rapidly moving field. The current review summarizes the implications of the genotype-phenotype relationship of PPGL, specifically relating this to the performance of molecular imaging modalities, to inform and enable practising endocrinologists to provide tailored, personalized care for individuals with PPGL.
C1 [Ryder, Simon J.; Love, Amanda J.] Royal Brisbane & Womens Hosp, Dept Endocrinol & Diabet, Herston, Qld, Australia.
   [Ryder, Simon J.; Duncan, Emma L.; Pattison, David A.] Univ Queensland, Fac Med, Brisbane, Qld, Australia.
   [Duncan, Emma L.] Kings Coll London, Fac Life Sci & Med, Dept Twin Res & Genet Epidemiol, Sch Life Course Sci,Clin Endocrinol, London, England.
   [Duncan, Emma L.] Guys & St Thomas NHS Trust, St Thomas Hosp, Dept Endocrinol, London, England.
   [Pattison, David A.] Royal Brisbane & Womens Hosp, Dept Nucl Med & Specialised PET Serv, Herston, Qld, Australia.
C3 Royal Brisbane & Women's Hospital; University of Queensland; University
   of London; King's College London; Guy's & St Thomas' NHS Foundation
   Trust; Royal Brisbane & Women's Hospital
RP Ryder, SJ (通讯作者)，Royal Brisbane & Womens Hosp, Dept Endocrinol & Diabet, Herston, Qld, Australia.; Ryder, SJ (通讯作者)，Univ Queensland, Fac Med, Brisbane, Qld, Australia.
EM s.ryder@uq.edu.au
RI Duncan, Emma L/L-1224-2013; Ryder, Simon/AAV-3374-2021; Pattison,
   David/C-7266-2017; Ryder, Simon/HKV-7509-2023
OI Duncan, Emma L/0000-0002-8143-4403; Ryder, Simon/0000-0002-2694-8612;
   Pattison, David/0000-0001-9718-5598; 
FU Royal Brisbane and Women's Hospital Foundation
FX Royal Brisbane and Women's Hospital Foundation, Grant/Award Number:
   Research Scholarship
CR Alrezk R, 2018, FRONT ENDOCRINOL, V9, DOI 10.3389/fendo.2018.00515
   ANDERSON GH, 1994, J HYPERTENS, V12, P609, DOI 10.1097/00004872-199405000-00015
   [Anonymous], 2007, NUCL MED-NUKL
   Archier A, 2016, EUR J NUCL MED MOL I, V43, P1248, DOI 10.1007/s00259-015-3268-2
   Ariton M, 2000, Endocr Pract, V6, P249
   BEARD CM, 1983, MAYO CLIN PROC, V58, P802
   Benn DE, 2006, J CLIN ENDOCR METAB, V91, P827, DOI 10.1210/jc.2005-1862
   Berends AMA, 2018, EUR J INTERN MED, V51, P68, DOI 10.1016/j.ejim.2018.01.015
   Bozkurt MF, 2017, EUR J NUCL MED MOL I, V44, P1588, DOI 10.1007/s00259-017-3728-y
   Brammen L, 2018, ANN SURG ONCOL, V25, P3919, DOI 10.1245/s10434-018-6829-3
   Buffet A, 2020, BEST PRACT RES CL EN, V34, DOI 10.1016/j.beem.2020.101416
   Burnichon N, 2012, CLIN CANCER RES, V18, P2828, DOI 10.1158/1078-0432.CCR-12-0160
   Calais PJ, 2014, ANN NUCL MED, V28, P531, DOI 10.1007/s12149-014-0843-8
   Cancer Institute NSW, 2019, SDH REL FAM PAR PHAE, V3, P3558
   Canu L, 2019, J CLIN ENDOCR METAB, V104, P312, DOI 10.1210/jc.2018-01532
   Castinetti F, 2015, ENDOCR-RELAT CANCER, V22, pT135, DOI 10.1530/ERC-15-0175
   Chang CA, 2016, CANCER IMAGING, V16, DOI 10.1186/s40644-016-0084-2
   Crona J, 2019, ENDOCR-RELAT CANCER, V26, P539, DOI 10.1530/ERC-19-0024
   Crona J, 2017, ENDOCR REV, V38, P489, DOI 10.1210/er.2017-00062
   Dahia PLM, 2014, NAT REV CANCER, V14, P108, DOI 10.1038/nrc3648
   Darr R, 2016, ENDOCR-RELAT CANCER, V23, P899, DOI 10.1530/ERC-16-0231
   de Keizer B, 2008, EUR J NUCL MED MOL I, V35, P749, DOI 10.1007/s00259-007-0691-z
   Eisenhofer G, 2004, ENDOCR-RELAT CANCER, V11, P897, DOI 10.1677/erc.1.00838
   Eisenhofer G, 2001, Rev Endocr Metab Disord, V2, P297, DOI 10.1023/A:1011572617314
   Eisenhofer G, 2012, EUR J CANCER, V48, P1739, DOI 10.1016/j.ejca.2011.07.016
   Eisenhofer G, 2011, CLIN CHEM, V57, P411, DOI 10.1373/clinchem.2010.153320
   Elston MS, 2015, HUM PATHOL, V46, P390, DOI 10.1016/j.humpath.2014.11.012
   Favier J, 2015, NAT REV ENDOCRINOL, V11, P101, DOI 10.1038/nrendo.2014.188
   FELDMAN JM, 1979, AM J CLIN PATHOL, V72, P175
   Fiebrich HB, 2009, J CLIN ENDOCR METAB, V94, P3922, DOI 10.1210/jc.2009-1054
   Fishbein L, 2017, CANCER CELL, V31, P181, DOI 10.1016/j.ccell.2017.01.001
   Fonte JS, 2012, ENDOCR-RELAT CANCER, V19, P83, DOI 10.1530/ERC-11-0243
   Forrer F, 2008, Q J NUCL MED MOL IM, V52, P334
   Fottner C, 2010, J CLIN ENDOCR METAB, V95, P2800, DOI 10.1210/jc.2009-2352
   Ghayee HK, 2009, ENDOCR-RELAT CANCER, V16, P291, DOI 10.1677/ERC-08-0214
   Giammarile F, 2008, EUR J NUCL MED MOL I, V35, P1039, DOI 10.1007/s00259-008-0715-3
   Gimenez-Roqueplo AP, 2012, HORM METAB RES, V44, P328, DOI 10.1055/s-0031-1301302
   Gimenez-Roqueplo AP, 2013, J CLIN ENDOCR METAB, V98, pE162, DOI 10.1210/jc.2012-2975
   Gonias S, 2009, J CLIN ONCOL, V27, P4162, DOI 10.1200/JCO.2008.21.3496
   Guha A, 2019, NEOPLASMA, V66, P671, DOI 10.4149/neo_2018_181208N933
   Hamidi O, 2017, J CLIN ENDOCR METAB, V102, P3296, DOI 10.1210/jc.2017-00992
   Hescot S, 2019, J CLIN ENDOCR METAB, V104, P2367, DOI 10.1210/jc.2018-01968
   Hofman MS, 2015, RADIOGRAPHICS, V35, P500, DOI 10.1148/rg.352140164
   Hope TA, 2020, J NUCL MED, V61, P222, DOI 10.2967/jnumed.119.240911
   Janssen I, 2017, J NUCL MED, V58, P1236, DOI 10.2967/jnumed.116.187690
   Janssen I, 2016, EUR J NUCL MED MOL I, V43, P1784, DOI 10.1007/s00259-016-3357-x
   Janssen I, 2016, J NUCL MED, V57, P186, DOI 10.2967/jnumed.115.161018
   Janssen I, 2015, CLIN CANCER RES, V21, P3888, DOI 10.1158/1078-0432.CCR-14-2751
   Jawed I, 2018, CELL MOL NEUROBIOL, V38, P1099, DOI 10.1007/s10571-018-0579-4
   Kloeppel G, 2017, PATHOLOGY GENETICS E, P179
   Kong G, 2019, J CLIN ENDOCR METAB, V104, P5091, DOI 10.1210/jc.2019-00018
   Kong G, 2017, J CLIN ENDOCR METAB, V102, P3278, DOI 10.1210/jc.2017-00816
   Kroiss A, 2015, EUR J NUCL MED MOL I, V42, P33, DOI 10.1007/s00259-014-2892-6
   Kroiss A, 2013, EUR J NUCL MED MOL I, V40, P1800, DOI 10.1007/s00259-013-2548-y
   Kroiss AS, 2017, ANN NUCL MED, V31, P357, DOI 10.1007/s12149-017-1162-7
   Lam AKY, 2017, ENDOCR PATHOL, V28, P213, DOI 10.1007/s12022-017-9484-5
   Leijon H, 2019, HUM PATHOL, V86, P66, DOI 10.1016/j.humpath.2018.11.020
   Lenders JWM, 2014, J CLIN ENDOCR METAB, V99, P1915, DOI 10.1210/jc.2014-1498
   Leung K, 2013, AM J ROENTGENOL, V200, P370, DOI 10.2214/AJR.12.9126
   Mak IYF, 2019, NEUROENDOCRINOLOGY, V109, P287, DOI 10.1159/000499497
   Mansmann G, 2004, ENDOCR REV, V25, P309, DOI 10.1210/er.2002-0031
   Mantero F, 2000, J CLIN ENDOCR METAB, V85, P637, DOI 10.1210/jc.85.2.637
   Nastos K, 2017, J SURG ONCOL, V115, P425, DOI 10.1002/jso.24553
   Neumann HP, 2018, ENDOCR-RELAT CANCER, V25, pT201, DOI 10.1530/ERC-18-0085
   Neumann HPH, 2019, NEW ENGL J MED, V381, P552, DOI 10.1056/NEJMra1806651
   Nolting S, 2019, CANCERS, V11, DOI 10.3390/cancers11101505
   Omura M, 2004, HYPERTENS RES, V27, P193, DOI 10.1291/hypres.27.193
   Oudijk L, 2019, HORM METAB RES, V51, P403, DOI 10.1055/a-0672-1266
   Pacak K, 2007, J CLIN ENDOCR METAB, V92, P4069, DOI 10.1210/jc.2007-1720
   Pattison DA, 2015, PET CLIN, V10, P461, DOI 10.1016/j.cpet.2015.05.005
   Pinato DJ, 2016, MED ONCOL, V33, DOI 10.1007/s12032-016-0737-9
   Plouin PF, 2016, EUR J ENDOCRINOL, V174, pG1, DOI 10.1530/EJE-16-0033
   Prasad V, 2016, EUR J NUCL MED MOL I, V43, P1593, DOI 10.1007/s00259-016-3331-7
   Pryma DA, 2019, J NUCL MED, V60, P623, DOI 10.2967/jnumed.118.217463
   Puranik AD, 2015, EUR J NUCL MED MOL I, V42, P1223, DOI 10.1007/s00259-015-3029-2
   Reubi JC, 2000, EUR J NUCL MED, V27, P273, DOI 10.1007/s002590050034
   Romero-Lluch AR, 2017, EUR J NUCL MED MOL I, V44, P2004, DOI 10.1007/s00259-017-3759-4
   Shell J, 2019, EUR J RADIOL, V112, P130, DOI 10.1016/j.ejrad.2018.11.023
   STENSTROM G, 1986, ACTA MED SCAND, V220, P225
   Strosberg J, 2017, NEW ENGL J MED, V376, P125, DOI 10.1056/NEJMoa1607427
   Sue M, 2015, EUR J ENDOCRINOL, V172, DOI 10.1530/EJE-14-0756
   Taieb D, 2019, EUR J NUCL MED MOL I, V46, P2112, DOI 10.1007/s00259-019-04398-1
   Taieb D, 2018, J CLIN ENDOCR METAB, V103, P1574, DOI 10.1210/jc.2017-02324
   Taieb D, 2012, EUR J NUCL MED MOL I, V39, P1977, DOI 10.1007/s00259-012-2215-8
   Therasse P, 2000, J NATL CANCER I, V92, P205, DOI 10.1093/jnci/92.3.205
   Timmers HJLM, 2007, J CLIN ONCOL, V25, P2262, DOI 10.1200/JCO.2006.09.6297
   Timmers HJLM, 2008, J CLIN ENDOCR METAB, V93, P4826, DOI 10.1210/jc.2008-1093
   Tiwari A, 2017, J MED IMAG RADIAT ON, V61, P745, DOI 10.1111/1754-9485.12620
   Toledo RA, 2017, NAT REV ENDOCRINOL, V13, P233, DOI 10.1038/nrendo.2016.185
   Tufton N, 2019, CLIN ENDOCRINOL, V91, P104, DOI 10.1111/cen.13980
   Turkova H, 2016, ENDOCR PRACT, V22, P302, DOI 10.4158/EP15725.OR
   van Berkel A, 2015, J NUCL MED, V56, P839, DOI 10.2967/jnumed.115.154815
   van Berkel A, 2014, J NUCL MED, V55, P1253, DOI 10.2967/jnumed.114.137034
   van Hulsteijn LT, 2014, CLIN ENDOCRINOL, V80, P487, DOI 10.1111/cen.12341
   Vergauwen E, 2018, HERED CANCER CLIN PR, V16, DOI 10.1186/s13053-017-0084-7
   Williams MD, 2017, HEAD NECK PATHOL, V11, P88, DOI 10.1007/s12105-017-0786-1
   Yoshinaga K, 2014, ENDOCR J, V61, P1171, DOI 10.1507/endocrj.EJ14-0211
   Zovato S, 2012, HORM METAB RES, V44, P411, DOI 10.1055/s-0032-1311637
NR 98
TC 8
Z9 8
U1 0
U2 1
PU WILEY
PI HOBOKEN
PA 111 RIVER ST, HOBOKEN 07030-5774, NJ USA
SN 0300-0664
EI 1365-2265
J9 CLIN ENDOCRINOL
JI Clin. Endocrinol.
PD JUL
PY 2021
VL 95
IS 1
BP 13
EP 28
DI 10.1111/cen.14375
EA DEC 2020
PG 16
WC Endocrinology & Metabolism
WE Science Citation Index Expanded (SCI-EXPANDED)
SC Endocrinology & Metabolism
GA SM8QH
UT WOS:000596682200001
PM 33296100
DA 2023-08-27
ER

PT J
AU Aziz, KMA
   Sanan, A
   van Loveren, HR
   Tew, JM
   Keller, JT
   Pensak, ML
AF Aziz, KMA
   Sanan, A
   van Loveren, HR
   Tew, JM
   Keller, JT
   Pensak, ML
TI Petroclival meningiomas: Predictive parameters for transpetrosal
   approaches
SO NEUROSURGERY
LA English
DT Article
DE anterior petrosal approach; central clival depression; petroclival
   angle; petroclival meningioma; posterior petrosal approach
ID TRANSTENTORIAL APPROACH; FACIAL-NERVE; EXPERIENCE; CLIVUS; EXCISION
AB OBJECTIVE: To determine parameters that influence the selection of the proper petrosal approach or combined approaches for the excision of petroclival meningiomas.
   METHODS: We dissected 15 cadaver heads, inspected the petroclival region in 50 dry human skulls, and performed a retrospective analysis of the cases of 35 patients with petroclival meningiomas who underwent surgery via transpetrosal approaches.
   RESULTS: The petroclival region was divided into three "zones" based on the extent of surgical exposure achieved via the petrosal approaches with microscopic dissection of 15 preserved and silicone-injected cadaveric heads and with the measurements of 50 dry skulls. Zone I, defined as the area from the dorsum sellae to the internal auditory canal, is accessible via the anterior petrosal approach. Zone II, defined as the area from the internal auditory canal to the upper border of the jugular tubercle, is easily accessible in its lateral portion via the posterior petrosal approach. The medial portion of Zone II, the "central clival depression," is accessible only with cochlear resection and posterior facial nerve transposition. Zone III, defined as the area from the upper border of the jugular tubercle to the lower edge of the foramen magnum, is accessible via a suboccipital/transcondylar approach. The retrospective analysis of the cases of 35 patients who underwent transpetrosal resection of petroclival meningiomas between 1991 and 1998 was used to determine the predictive value of these anatomic parameters. The degree of tumor resection was analyzed with a novel grading scale combining the percentage of resection and the percentage of brainstem reexpansion. Total excision was achieved in 37% of the patients and complete brainstem reexpansion was achieved in an additional 40%. Residual tumor was concentrated in the central clival depression in Zone II, as predicted by anatomic parameters, and around infiltrated neurovascular structures. New cranial nerve deficit occurred in 31% of the patients in the early postoperative period and improved to 17% at 6 months. Major morbidity occurred in 9% of the patients, and mortality was 0%. Early Karnofsky scores were reduced in 37% of the patients, but 6-month Karnofsky scores were equal to preoperative baseline scores or improved in 91%.
   CONCLUSION: Anatomic parameters can predict the resectability of petroclival meningiomas. Judicious application of cytoreductive surgery in selected patients maintains an acceptable morbidity and achieves adequate brainstem reexpansion.
C1 Univ Cincinnati, Coll Med, Dept Neurosurg, Editorial Off, Cincinnati, OH 45267 USA.
   Univ Cincinnati, Coll Med, Inst Neurosci, Cincinnati, OH 45267 USA.
   Mayfield Clin, Cincinnati, OH USA.
C3 University System of Ohio; University of Cincinnati; University System
   of Ohio; University of Cincinnati
RP van Loveren, HR (通讯作者)，Univ Cincinnati, Coll Med, Dept Neurosurg, Editorial Off, 231 Bethesda Ave,POB 670515, Cincinnati, OH 45267 USA.
RI Keller, Jeffrey T/HJG-6545-2022
CR Al-Mefty O, 1991, MENINGIOMAS, P517
   ALMEFTY O, 1988, NEUROSURGERY, V22, P510, DOI 10.1227/00006123-198803000-00010
   BALKANY T, 1991, OTOLARYNG HEAD NECK, V104, P20, DOI 10.1177/019459989110400105
   BLUNT MJ, 1954, J ANAT, V88, P520
   BRICOLO AP, 1992, NEUROSURGERY, V31, P813, DOI 10.1227/00006123-199211000-00001
   CAMPBELL E, 1948, J NEUROSURG, V5, P131, DOI 10.3171/jns.1948.5.2.0131
   CASS SP, 1994, AM J OTOL, V15, P474
   CASTELLANO F, 1953, Acta Radiol Suppl, V104, P1
   Couldwell WT, 1996, J NEUROSURG, V84, P20, DOI 10.3171/jns.1996.84.1.0020
   CUSHING H, 1922, CAV LECT JUN 13
   CUSHING H, 1938, MENINGIOMAS THEIR CL
   GUERRIER Y, 1977, FACIAL NERVE SURGERY, P13
   HAKUBA A, 1977, Neurologia Medico-Chirurgica, V17, P63, DOI 10.2176/nmc.17pt1.63
   HAKUBA A, 1988, SURG NEUROL, V30, P108, DOI 10.1016/0090-3019(88)90095-X
   Hallopeau H., 1874, GAZ MED PARIS, V3, P111
   HITSELBERGER WE, 1966, ARCHIV OTOLARYNGOL, V84, P267
   HOUSE WF, 1976, ARCH OTOLARYNGOL, V102, P334
   KAWASE T, 1994, ACTA NEUROCHIR, V129, P113, DOI 10.1007/BF01406489
   KAWASE T, 1991, NEUROSURGERY, V28, P869, DOI 10.1227/00006123-199106000-00014
   KING TT, 1970, P ROY SOC MED, V63, P780, DOI 10.1177/003591577006300819
   LAMBERTS SWJ, 1992, J NEUROL NEUROSUR PS, V55, P486, DOI 10.1136/jnnp.55.6.486
   LAROUERE MJ, 1994, NEUROTOLOGY, P1274
   MALIS LI, 1991, CLIN NEUR, V37, P528
   Malis LI, 1985, NEUROSURGERY, V1, P1011
   Matsuno A, 1996, ACTA NEUROPATHOL, V91, P504, DOI 10.1007/s004010050458
   MAY M, 1986, FACIAL NERVE, P34
   MAYBERG MR, 1986, J NEUROSURG, V65, P160, DOI 10.3171/jns.1986.65.2.0160
   MILLER CG, 1993, NEUROSURGERY, V33, P461
   MORRISON AW, 1973, J NEUROSURG, V38, P382, DOI 10.3171/jns.1973.38.3.0382
   Nakaguchi H, 1999, CANCER, V85, P2249, DOI 10.1002/(SICI)1097-0142(19990515)85:10<2249::AID-CNCR21>3.0.CO;2-5
   Olivecrona Herbert, 1967, HDB NEUROCHIRURGIE, VIV, P1
   SAMII M, 1992, ACTA NEUROCHIR, V118, P27, DOI 10.1007/BF01400723
   SAMII M, 1989, NEUROSURGERY, V24, P12, DOI 10.1227/00006123-198901000-00003
   SAMII M, 1988, ACTA NEUROCHIR, V95, P6, DOI 10.1007/BF01793075
   SEKHAR LN, 1990, NEUROSURGERY, V27, P764, DOI 10.1227/00006123-199011000-00015
   SEKHAR LN, 1994, J NEUROSURG, V81, P860, DOI 10.3171/jns.1994.81.6.0860
   Sekhar LN, 1996, J NEURO-ONCOL, V29, P249, DOI 10.1007/BF00165655
   SEKHAR LN, 1986, TUMORS SKULL BASE EX, P141
   Selesnick SH, 1996, AM J OTOL, V17, P793
   SIMPSON D, 1957, J NEUROL NEUROSUR PS, V20, P22, DOI 10.1136/jnnp.20.1.22
   SPETZLER RF, 1992, J NEUROSURG, V76, P588, DOI 10.3171/jns.1992.76.4.0588
   Subach BR, 1998, NEUROSURGERY, V42, P437, DOI 10.1097/00006123-199803000-00001
   TEW JM, IN PRESS ATLAS OPERA, V2
   VANLOVEREN HR, 2000, OPERATIVE NEUROSURGE, V2, P1385
   Yasargil G., 1980, ADV TECHNICAL STANDA, V7, P1
NR 45
TC 111
Z9 115
U1 0
U2 4
PU LIPPINCOTT WILLIAMS & WILKINS
PI PHILADELPHIA
PA 530 WALNUT ST, PHILADELPHIA, PA 19106-3621 USA
SN 0148-396X
J9 NEUROSURGERY
JI Neurosurgery
PD JUL
PY 2000
VL 47
IS 1
BP 139
EP 150
DI 10.1097/00006123-200007000-00030
PG 12
WC Clinical Neurology; Surgery
WE Science Citation Index Expanded (SCI-EXPANDED)
SC Neurosciences & Neurology; Surgery
GA 333ML
UT WOS:000088133800074
PM 10917357
DA 2023-08-27
ER

PT J
AU KARLSSON, AK
   ROSENHALL, U
AF KARLSSON, AK
   ROSENHALL, U
TI CLINICAL-APPLICATION OF DISTORTED SPEECH AUDIOMETRY
SO SCANDINAVIAN AUDIOLOGY
LA English
DT Article
DE CENTRAL AUDITORY FUNCTION; DISTORTED SPEECH AUDIOMETRY; RETROCOCHLEAR
   HEARING LOSS; SPEECH RECOGNITION SCORE
AB The clinical validity of four different low-redundant speech tests was calculated using four groups of 83 patients with retrocochlear or central auditory lesions. The speech tests used were: interrupted speech (7 or 10 interruptions/s) time-compressed speech and filtered speech. A comparison between patients and age-matched normal-hearing controls showed that the patients had significantly lower speech recognition score. The best sensitivity ratings of the tests were between 47% and 80%, the highest in patients with cerebellopontine angle tumours and temporal lobe lesions, and the lowest in vascular brainstem lesions. The speech tests with the highest sensitivity were 7 interruptions/s and time-compressed speech.
C1 COLL HLTH & CARING SCI, DEPT REHABIL, STOCKHOLM, SWEDEN.
   KAROLINSKA INST, KAROLINSKA HOSP, S-10401 STOCKHOLM, SWEDEN.
C3 Karolinska Institutet; Karolinska University Hospital
RP KARLSSON, AK (通讯作者)，SAHLGRENS UNIV HOSP, DEPT AUDIOL, S-41345 GOTHENBURG, SWEDEN.
CR [Anonymous], 1985, ASSESSMENT CENTRAL A
   BOCCA E., 1955, ACTA OTO LARYNGOL, V45, P289, DOI 10.3109/00016485509124282
   BOCCA E, 1958, Laryngoscope, V68, P301
   Bocca E., 1963, MODERN DEV AUDIOLOGY, P337
   CALEARO C, 1963, Acta Otolaryngol, V56, P17
   GARVEY WD, 1953, J EXP PSYCHOL, V45, P102, DOI 10.1037/h0054381
   GRENMAN R, 1985, ACTA OTO-LARYNGOL, P9
   HIRSH IJ, 1954, J ACOUST SOC AM, V26, P530, DOI 10.1121/1.1907370
   JERGER JF, 1986, AUDIOLOGY, V25, P193
   Katz J, 1991, Ann N Y Acad Sci, V620, P233
   KIRKAE I, 1964, LARYNGOSCOPE, V74, P205
   KORSANBENGTSEN M, 1973, ACTA OTOLARYNGOL S S, V310
   MCALPINE D, 1972, MULTIPLE SCLEROSIS R, P83
   MILLER GA, 1950, J ACOUST SOC AM, V22, P167, DOI 10.1121/1.1906584
   MOLLER MB, 1983, HEARING BALANCE ELDE, P97
   ODKVIST LM, 1987, SCAND AUDIOL, V16, P75, DOI 10.3109/01050398709042159
   ROSENHALL U, 1992, ACTA OTO-LARYNGOL, V112, P429, DOI 10.3109/00016489209137423
   TURNER RG, 1984, EAR HEARING, V5, P125, DOI 10.1097/00003446-198405000-00002
NR 18
TC 13
Z9 14
U1 0
U2 1
PU TAYLOR & FRANCIS AS
PI OSLO
PA KARL JOHANS GATE 5, NO-0154 OSLO, NORWAY
SN 0105-0397
J9 SCAND AUDIOL
JI Scand. Audiol.
PY 1995
VL 24
IS 3
BP 155
EP 160
DI 10.3109/01050399509047529
PG 6
WC Otorhinolaryngology
WE Science Citation Index Expanded (SCI-EXPANDED)
SC Otorhinolaryngology
GA RR717
UT WOS:A1995RR71700002
PM 8552974
DA 2023-08-27
ER

PT J
AU Tasdelen, B
   Kam, E
   Asliyuksek, H
AF Tasdelen, Betul
   Kam, Erol
   Asliyuksek, Hizir
TI Quality control of iodine-131-labeled metaiodobenzylguanidine
SO NUCLEAR MEDICINE COMMUNICATIONS
LA English
DT Article
DE high-performance liquid chromatography; [I-131]mIBG;
   meta-iodobezylguanidine; radiopharmaceutical; radiochemical purity
ID M-IODOBENZYLGUANIDINE; I-123 METAIODOBENZYLGUANIDINE; I-131
   METAIODOBENZYLGUANIDINE; RADIOCHEMICAL PURITY; INFUSION FLUIDS;
   STABILITY; MIBG
AB Aim/objectives/backgroundIodine-131-m-iodobenzylguanidine ([I-131]mIBG) is used worldwide for the diagnosis and therapy of neuroendocrine tumors, particularly adrenal medullae tumors. After the synthesis and preparation of a radioiodinated MIBG drug formulation, quality control testing to determine its radiochemical purity (RCP) should be performed. European Pharmacopoeia 8.0 requires that the quality control include a test for RCP for the determination of [I-131]mIBG. Previously reported procedures using reversed-phase conditions require long retention times. Our system enables the separation of [I-131]mIBG within a few minutes. The aim of this work was to carry out RCP testing for [I-131]mIBG without any type of sample pretreatment.MethodsRCP testing for [I-131]mIBG has been carried out using high-performance liquid chromatography and thin-layer chromatography methods.ResultsA simple and rapid reversed-phase isocratic system enables the HPLC investigation of RCP testing for [I-131]mIBG used for therapy within a few minutes.ConclusionsFrom the point of view of radiation protection, this method is safer, especially for therapeutic amounts of [I-131]mIBG.
C1 [Tasdelen, Betul; Kam, Erol] Cekmece Nucl Res & Training Ctr, Dept Radioact Waste, TR-34303 Istanbul, Turkey.
   [Asliyuksek, Hizir] Council Forens Med, Minist Justice, Istanbul, Turkey.
C3 Ministry of Energy & Natural Resources - Turkey; Turkish Energy, Nuclear
   & Mineral Research Agency (TENMAK); Ministry of Justice - Turkey
RP Tasdelen, B (通讯作者)，Cekmece Nucl Res & Training Ctr, TR-34303 Istanbul, Turkey.
EM btasdelen2002@yahoo.com
RI Aslıyüksek, Hızır/AAC-1523-2021; Taşdelen, Betül/ABA-6295-2020
OI Aslıyüksek, Hızır/0000-0001-6845-3717; 
CR BEIERWALTES WH, 1987, NUCL MED BIOL, V14, P183
   DOUGAN H, 1988, J LABELLED COMPD RAD, V25, P531, DOI 10.1002/jlcr.2580250507
   EHNINGER G, 1987, CANCER RES, V47, P6147
   Farah K, 1999, J RADIOANAL NUCL CH, V240, P243, DOI 10.1007/BF02349161
   Hung JC, 2004, QUALITY CONTROL NUCL, P399
   Mahoney DW, 1998, ALTTERNATIVE RADIOCH
   MANGNER TJ, 1982, J ORG CHEM, V47, P1484, DOI 10.1021/jo00347a022
   MOCK BH, 1988, APPL RADIAT ISOTOPES, V39, P939
   Prabhakar G, 2011, APPL RADIAT ISOTOPES, V69, P63, DOI 10.1016/j.apradiso.2010.08.020
   Vallabhajosula S, 2011, SEMIN NUCL MED, V41, P324, DOI 10.1053/j.semnuclmed.2011.05.003
   VERBRUGGEN RF, 1987, APPL RADIAT ISOTOPES, V38, P303
   WAFELMAN AR, 1993, EUR J NUCL MED, V20, P614
   WAFELMAN AR, 1994, APPL RADIAT ISOTOPES, V45, P997, DOI 10.1016/0969-8043(94)90168-6
   WAFELMAN AR, 1993, APPL RADIAT ISOTOPES, V44, P859, DOI 10.1016/0969-8043(93)90029-A
   WIELAND DM, 1980, J NUCL MED, V21, P349
   Yassine T, 2003, J RADIOANAL NUCL CH, V258, P635, DOI 10.1023/B:JRNC.0000011761.84999.f7
NR 16
TC 2
Z9 2
U1 0
U2 7
PU LIPPINCOTT WILLIAMS & WILKINS
PI PHILADELPHIA
PA 530 WALNUT ST, PHILADELPHIA, PA 19106-3621 USA
SN 0143-3636
EI 1473-5628
J9 NUCL MED COMMUN
JI Nucl. Med. Commun.
PD JAN
PY 2014
VL 35
IS 1
BP 95
EP 98
DI 10.1097/MNM.0000000000000016
PG 4
WC Radiology, Nuclear Medicine & Medical Imaging
WE Science Citation Index Expanded (SCI-EXPANDED)
SC Radiology, Nuclear Medicine & Medical Imaging
GA AF7TZ
UT WOS:000334919000011
PM 24162836
OA Bronze
DA 2023-08-27
ER

PT J
AU O'Toole, SM
   Watson, DS
   Novoselova, TV
   Romano, LEL
   King, PJ
   Bradshaw, TY
   Thompson, CL
   Knight, MM
   Sharp, TV
   Barnes, MR
   Srirangalingam, U
   Drake, WM
   Chapple, JP
AF O'Toole, Samuel M.
   Watson, David S.
   Novoselova, Tatiana V.
   Romano, Lisa E. L.
   King, Peter J.
   Bradshaw, Teisha Y.
   Thompson, Clare L.
   Knight, Martin M.
   Sharp, Tyson V.
   Barnes, Michael R.
   Srirangalingam, Umasuthan
   Drake, William M.
   Chapple, J. Paul
TI Oncometabolite induced primary cilia loss in pheochromocytoma
SO ENDOCRINE-RELATED CANCER
LA English
DT Article
DE pheochromocytoma; primary cilia; hypoxia; succinate dehydrogenase; von
   Hippel-Lindau protein
ID GENOMIC ANALYSIS; PARAGANGLIOMA; CANCER; CILIOGENESIS; PROGRESSION;
   MUTATIONS; AURORA
AB Primary cilia are sensory organelles involved in regulation of cellular signaling. Cilia loss is frequently observed in tumors; yet, the responsible mechanisms and consequences for tumorigenesis remain unclear. We demonstrate that cilia structure and function is disrupted in human pheochromocytomas - endocrine tumors of the adrenal medulla. This is concomitant with transcriptional changes within cilia-mediated signaling pathways that are associated with tumorigenesis generally and pheochromocytomas specifically. Importantly, cilia loss was most dramatic in patients with germline mutations in the pseudohypoxia-linked genes SDHx and VHL. Using a pheochromocytoma cell line derived from rat, we show that hypoxia and oncometabolite-induced pseudohypoxia are key drivers of cilia loss and identify that this is dependent on activation of an Aurora-A/HDAC6 cilia resorption pathway. We also show cilia loss drives dramatic transcriptional changes associated with proliferation and tumorigenesis. Our data provide evidence for primary cilia dysfunction contributing to pathogenesis of pheochromocytoma by a hypoxic/pseudohypoxic mechanism and implicates oncometabolites as ciliary regulators. This is important as pheochromocytomas can cause mortality by mechanisms including catecholamine production and malignant transformation, while hypoxia is a general feature of solid tumors. Moreover, pseudohypoxia-induced cilia resorption can be pharmacologically inhibited, suggesting potential for therapeutic intervention.
C1 [O'Toole, Samuel M.; Watson, David S.; Novoselova, Tatiana V.; Romano, Lisa E. L.; King, Peter J.; Bradshaw, Teisha Y.; Barnes, Michael R.; Srirangalingam, Umasuthan; Chapple, J. Paul] Queen Mary Univ London, Barts & London Sch Med, William Harvey Res Inst, London, England.
   [O'Toole, Samuel M.; Srirangalingam, Umasuthan; Drake, William M.] St Bartholomews Hosp, Barts Hlth NHS Trust, Dept Endocrinol, London, England.
   [O'Toole, Samuel M.; Srirangalingam, Umasuthan; Drake, William M.] Queen Mary Univ London, Inst Bioengn, London, England.
   [Thompson, Clare L.; Knight, Martin M.] Queen Mary Univ London, Sch Engn & Mat Sci, London, England.
   [Sharp, Tyson V.] Queen Mary Univ London, Barts Canc Inst, London, England.
   [Srirangalingam, Umasuthan] Univ Coll London Hosp, Dept Diabet & Endocrinol, London, England.
C3 University of London; Queen Mary University London; Barts Health NHS
   Trust; University of London; Queen Mary University London; University of
   London; Queen Mary University London; University of London; Queen Mary
   University London; University of London; Queen Mary University London;
   University College London Hospitals NHS Foundation Trust; University of
   London; University College London
RP Chapple, JP (通讯作者)，Queen Mary Univ London, Barts & London Sch Med, William Harvey Res Inst, London, England.
EM j.p.chapple@qmul.ac.uk
RI O'Toole, Sam/AAH-3753-2019; Thompson, Clare/AAD-9583-2021; Sharp,
   Tyson/AAD-6190-2020
OI Sharp, Tyson/0000-0003-1861-7984; srirangalingam,
   umasuthan/0000-0001-8425-8858; Knight, Martin M./0000-0003-3755-1597;
   Romano, Lisa/0000-0003-3531-5013; Watson, David/0000-0001-9632-2159
FU Barts and the London Charity Clinical Research Training Fellowships
   [MRD0191]; UK Medical Research Council (MRC) [MR/L002876/1]; UK
   Biotechnology and Biological Sciences Research Council [BB/M0020611];
   MRC [MR/N009185/1, MR/L016311/1]; Barts and the London Charity award
   [MGU0293]; Medical College of Saint Bartholomew's Hospital Trust;
   National Institute of Health Research; BBSRC [BB/E009824/1] Funding
   Source: UKRI; MRC [MR/L002876/1] Funding Source: UKRI
FX This work was funded by a Barts and the London Charity Clinical Research
   Training Fellowships awarded to Samuel M O'Toole (grant number MRD0191)
   and by a project grant from the UK Medical Research Council (MRC) (grant
   number MR/L002876/1). Dr Tyson V Sharp is funded by grants from the UK
   Biotechnology and Biological Sciences Research Council (grant number
   BB/M0020611) and MRC (grant number MR/N009185/1). The LSM880 confocal
   used in these studies was purchased through a Barts and the London
   Charity award (grant number MGU0293). The RNA-Seq analyses were in part
   funded by a grant from The Medical College of Saint Bartholomew's
   Hospital Trust and were performed at the Barts and the London Genome
   Centre. This work also forms part of the research themes contributing to
   the translational research portfolio of Barts and the London
   Cardiovascular Biomedical Research Centre, which is supported and funded
   by the National Institute of Health Research. This project was enabled
   through access to the MRC eMedLab Medical Bioinformatics infrastructure,
   supported by the MRC (grant number MR/L016311/1).
CR Basten Sander G, 2013, Cilia, V2, P2, DOI 10.1186/2046-2530-2-2
   Berbari NF, 2009, CURR BIOL, V19, pR526, DOI 10.1016/j.cub.2009.05.025
   Burnichon N, 2016, CURR OPIN ONCOL, V28, P5, DOI 10.1097/CCO.0000000000000249
   Burnichon N, 2012, CLIN CANCER RES, V18, P2828, DOI 10.1158/1078-0432.CCR-12-0160
   Burnichon N, 2011, HUM MOL GENET, V20, P3974, DOI 10.1093/hmg/ddr324
   Clarke MR, 1998, HUM PATHOL, V29, P522, DOI 10.1016/S0046-8177(98)90070-3
   Crespigio J, 2018, J ENDOCRINOL INVEST, V41, P21, DOI 10.1007/s40618-017-0683-1
   Dahia PLM, 2017, CANCER CELL, V31, P159, DOI 10.1016/j.ccell.2017.01.009
   Dannenberg H, 2003, INT J CANCER, V105, P190, DOI 10.1002/ijc.11060
   Fishbein L, 2017, CANCER CELL, V31, P181, DOI 10.1016/j.ccell.2017.01.001
   Fishbein L, 2012, CANCER GENET-NY, V205, P1, DOI 10.1016/j.cancergen.2012.01.009
   Goetz SC, 2010, NAT REV GENET, V11, P331, DOI 10.1038/nrg2774
   Gossage L, 2015, NAT REV CANCER, V15, P55, DOI 10.1038/nrc3844
   Goto H, 2013, CELL MOL LIFE SCI, V70, P3893, DOI 10.1007/s00018-013-1302-8
   Gradilone SA, 2013, CANCER RES, V73, P2259, DOI 10.1158/0008-5472.CAN-12-2938
   Graser S, 2007, J CELL BIOL, V179, P321, DOI 10.1083/jcb.200707181
   Hassounah NB, 2013, PLOS ONE, V8, DOI 10.1371/journal.pone.0068521
   Hassounah NB, 2012, CLIN CANCER RES, V18, P2429, DOI 10.1158/1078-0432.CCR-11-0755
   Ho L, 2013, ONCOGENE, V32, P5388, DOI 10.1038/onc.2012.588
   HOPEWELL R, 1995, MOL CELL BIOL, V15, P3470
   Huber W, 2015, NAT METHODS, V12, P115, DOI [10.1038/NMETH.3252, 10.1038/nmeth.3252]
   Izawa Ichiro, 2015, Cilia, V4, P12, DOI 10.1186/s13630-015-0021-1
   Johnson Colin A, 2016, Cilia, V5, P19, DOI 10.1186/s13630-016-0040-6
   Kim J, 2011, PLOS ONE, V6, DOI 10.1371/journal.pone.0027410
   Kimura N, 2014, ENDOCR-RELAT CANCER, V21, P405, DOI 10.1530/ERC-13-0494
   Kong JH, 2015, DEV CELL, V33, P373, DOI 10.1016/j.devcel.2015.03.005
   Korpershoek E, 2012, ENDOCR PATHOL, V23, P43, DOI 10.1007/s12022-012-9194-y
   Lancaster MA, 2011, NAT CELL BIOL, V13, P700, DOI 10.1038/ncb2259
   Love MI, 2014, GENOME BIOL, V15, DOI 10.1186/s13059-014-0550-8
   MacKenzie ED, 2007, MOL CELL BIOL, V27, P3282, DOI 10.1128/MCB.01927-06
   Mans DA, 2008, BBA-REV CANCER, V1786, P114, DOI 10.1016/j.bbcan.2008.02.002
   Moore LE, 2011, PLOS GENET, V7, DOI 10.1371/journal.pgen.1002312
   Moreno-Manzano V, 2010, J BIOL CHEM, V285, P1333, DOI 10.1074/jbc.M109.008326
   Moser JJ, 2009, BMC CANCER, V9, DOI 10.1186/1471-2407-9-448
   O'Toole SM, 2016, BIOCHEM SOC T, V44, P1227, DOI 10.1042/BST20160149
   Oh EC, 2013, J AM SOC NEPHROL, V24, P10, DOI 10.1681/ASN.2012050526
   Opotowsky AR, 2015, J CLIN ENDOCR METAB, V100, P1325, DOI 10.1210/jc.2014-3863
   Pazour GJ, 2000, J CELL BIOL, V151, P709, DOI 10.1083/jcb.151.3.709
   Proulx-Bonneau S, 2011, BIOMARK INSIGHTS, V6, P107, DOI 10.4137/BMI.S8247
   Pugacheva EN, 2007, CELL, V129, P1351, DOI 10.1016/j.cell.2007.04.035
   Rocha C, 2014, EMBO J, V33, P2247, DOI 10.15252/embj.201488466
   RODRIGUEZCUEVAS H, 1986, CANCER, V57, P672, DOI 10.1002/1097-0142(19860201)57:3<672::AID-CNCR2820570346>3.0.CO;2-C
   Schermer B, 2006, J CELL BIOL, V175, P547, DOI 10.1083/jcb.200605092
   Schraml P, 2009, MODERN PATHOL, V22, P31, DOI 10.1038/modpathol.2008.132
   Seeley ES, 2009, CANCER RES, V69, P422, DOI 10.1158/0008-5472.CAN-08-1290
   Selak MA, 2005, CANCER CELL, V7, P77, DOI 10.1016/j.ccr.2004.11.022
   Thoma CR, 2007, NAT CELL BIOL, V9, P588, DOI 10.1038/ncb1579
   Tiede LM, 2011, CELL DEATH DIS, V2, DOI 10.1038/cddis.2011.128
   Wann Angus Kt, 2013, Cilia, V2, P17, DOI 10.1186/2046-2530-2-17
   Wong SY, 2009, NAT MED, V15, P1055, DOI 10.1038/nm.2011
   Xu JY, 2010, J AM SOC NEPHROL, V21, P2041, DOI 10.1681/ASN.2010040345
   Yuan K, 2010, J HISTOCHEM CYTOCHEM, V58, P857, DOI 10.1369/jhc.2010.955856
NR 52
TC 8
Z9 8
U1 0
U2 4
PU BIOSCIENTIFICA LTD
PI BRISTOL
PA EURO HOUSE, 22 APEX COURT WOODLANDS, BRADLEY STOKE, BRISTOL BS32 4JT,
   ENGLAND
SN 1351-0088
EI 1479-6821
J9 ENDOCR-RELAT CANCER
JI Endocr.-Relat. Cancer
PD JAN
PY 2019
VL 26
IS 1
BP 165
EP 180
DI 10.1530/ERC-18-0134
PG 16
WC Oncology; Endocrinology & Metabolism
WE Science Citation Index Expanded (SCI-EXPANDED)
SC Oncology; Endocrinology & Metabolism
GA HI8WQ
UT WOS:000456737000016
PM 30345732
OA hybrid, Green Accepted, Green Submitted, Green Published
DA 2023-08-27
ER

PT J
AU Kahraman, D
   Goretzki, PE
   Szangolies, M
   Schade, H
   Schmidt, M
   Kobe, C
AF Kahraman, D.
   Goretzki, P. E.
   Szangolies, M.
   Schade, H.
   Schmidt, M.
   Kobe, C.
TI Extra-adrenal Pheochromocytoma in the Organ of Zuckerkandl: Diagnosis
   and Treatment Strategies
SO EXPERIMENTAL AND CLINICAL ENDOCRINOLOGY & DIABETES
LA English
DT Article
DE extra-adrenal Pheochromocytoma; iodine-123-metaiodobenzylguanadine
   ((123)I-MIBG); iodine-131-metaiodobenzyl-guanadine ((131)I-MIBG)
ID LOCALIZING PHEOCHROMOCYTOMAS; SCINTIGRAPHY; PARAGANGLIOMAS; EXPERIENCE;
   VAGARIES; CHILDREN; THERAPY; MIBG; MRI; CT
AB V Pheochromocytoma (PHEO) and paraganglioma (PGL) are rare catecholamine-secreting neuroendocrine tumors arising from chromaffin tissue and can occur within the adrenal medulla (PHEO) or extra-adrenal sites (PGL). The most common site for PGL is the organ of Zuckerkandl, extra-adrenal chromaffin tissue near the origin of the inferior mesenteric artery. We here present 2 patients with extra-adrenal PGL in the organ of Zuckerkandl, located by iodine-(123)I-meta-iodobenzylguanadine ((123)I-MIBG) scintigraphy and thereafter treated surgically or with iodine-131-metaiodobenzylguanadine ((131)I-MIBG). First, in a 15-year-old boy with clinical suspicion of PHEO, the diagnosis was established by biochemical evaluation and confirmed by further imaging studies, including CT and (123)I-MIBG, as PGL in the Zuckerkandl organ. The tumor was completely resected by laparotomy. Second, in a 70-year-old woman presenting with progressive hypertension and palpitations, MR and (123)I-MIBG revealed a singular tumor lesion with abnormal (123)I-MIBG uptake in the Zuckerkandl organ. Due to severe general vascular disease, surgery was not performed and instead the patient underwent (131)I-MIBG therapy. The patient showed a good symptomatic response with improvement of symptoms and no relevant side-effects of therapy.
C1 [Kahraman, D.; Schmidt, M.; Kobe, C.] Univ Cologne, Dept Nucl Med, D-50924 Cologne, Germany.
   [Goretzki, P. E.] Lukaskrankenhaus, Dept Visceral & Endocrine Surg, Neuss, Germany.
   [Szangolies, M.] Rontgeninst Mechernich, Mechernich, Germany.
   [Schade, H.] Kreiskrankenhaus Mechernich, Dept Pediat, Mechernich, Germany.
C3 University of Cologne
RP Kahraman, D (通讯作者)，Univ Cologne, Dept Nucl Med, Kerpener Str 62, D-50924 Cologne, Germany.
EM deniz.kahraman@uk-koeln.de
CR Adler JT, 2008, ONCOLOGIST, V13, P779, DOI 10.1634/theoncologist.2008-0043
   Armstrong R, 2008, ARCH DIS CHILD, V93, P899, DOI 10.1136/adc.2008.139121
   Barontini M, 2006, ANN NY ACAD SCI, V1073, P30, DOI 10.1196/annals.1353.003
   Chrisoulidou A, 2007, ENDOCR-RELAT CANCER, V14, P569, DOI 10.1677/ERC-07-0074
   Fottner C, 2010, J CLIN ENDOCR METAB, V95, P2800, DOI 10.1210/jc.2009-2352
   FRANKEL F, 1984, CA-CANCER J CLIN, V34, P93, DOI 10.3322/canjclin.34.2.93
   Giammarile F, 2008, EUR J NUCL MED MOL I, V35, P1039, DOI 10.1007/s00259-008-0715-3
   Greenblatt DY, 2008, ANN SURG ONCOL, V15, P900, DOI 10.1245/s10434-007-9776-y
   Grunwald F, 2010, SEMIN NUCL MED, V40, P153, DOI 10.1053/j.semnuclmed.2009.11.004
   Ishibashi N, 2009, ANN NUCL MED, V23, P697, DOI 10.1007/s12149-009-0282-0
   JACOBSON AF, 2010, J CLIN ENDOCRINOL ME
   Lenders JWM, 2005, LANCET, V366, P665, DOI 10.1016/S0140-6736(05)67139-5
   Lumachi F, 2006, NUCL MED COMMUN, V27, P583, DOI 10.1097/00006231-200607000-00006
   Luster M, 2010, EUR J NUCL MED MOL I, V37, P484, DOI 10.1007/s00259-009-1294-7
   Manger W M, 1985, Curr Probl Cancer, V9, P1
   Manger WM, 2006, ANN NY ACAD SCI, V1073, P1, DOI 10.1196/annals.1353.001
   Manger WM, 2005, AM J HYPERTENS, V18, P1266, DOI 10.1016/j.amjhyper.2005.06.026
   Mannelli M, 1999, EUR J ENDOCRINOL, V141, P619, DOI 10.1530/eje.0.1410619
   MAUREA S, 1993, J NUCL MED, V34, P173
   Nakabeppu Y, 1994, Ann Nucl Med, V8, P259
   Petri BJ, 2009, BRIT J SURG, V96, P1381, DOI 10.1002/bjs.6821
   Shulkin BL, 2006, ANN NY ACAD SCI, V1073, P374, DOI 10.1196/annals.1353.041
   Van Der Horst-Schrivers ANA, 2006, ANTICANCER RES, V26, P1599
   Waguespack SG, 2010, J CLIN ENDOCR METAB, V95, P2023, DOI 10.1210/jc.2009-2830
   WYSZYNSKA T, 1992, ACTA PAEDIATR, V81, P244, DOI 10.1111/j.1651-2227.1992.tb12213.x
   Zuckerkandl E., 1901, VERH ANAT GES, V15, P85
NR 26
TC 4
Z9 5
U1 0
U2 1
PU JOHANN AMBROSIUS BARTH VERLAG MEDIZINVERLAGE HEIDELBERG GMBH
PI STUTTGART
PA RUEDIGERSTR 14, D-70469 STUTTGART, GERMANY
SN 0947-7349
J9 EXP CLIN ENDOCR DIAB
JI Exp. Clin. Endocrinol. Diabet.
PD JUL
PY 2011
VL 119
IS 7
BP 436
EP 439
DI 10.1055/s-0030-1270511
PG 4
WC Endocrinology & Metabolism
WE Science Citation Index Expanded (SCI-EXPANDED)
SC Endocrinology & Metabolism
GA 817CX
UT WOS:000294649600009
PM 21374546
DA 2023-08-27
ER

PT J
AU Takeda, N
   Fujita, K
   Katayama, S
   Uchihashi, Y
   Okamura, Y
   Nigami, H
   Hashimoto, K
   Kohmura, E
AF Takeda, N
   Fujita, K
   Katayama, S
   Uchihashi, Y
   Okamura, Y
   Nigami, H
   Hashimoto, K
   Kohmura, E
TI Germinoma of the basal ganglia - An 8-year asymptomatic history after
   detection of abnormality on CT
SO PEDIATRIC NEUROSURGERY
LA English
DT Article
DE germinoma; basal ganglia; ipsilateral hemiatrophy; stereotactic biopsy;
   calcification
ID GERM-CELL TUMORS; THALAMUS; ATROPHY; BRAIN; MRI
AB We describe a case of germinoma of the left basal ganglia. An 11-year-old boy, who demonstrated calcification of the left basal ganglia on CT scan following a head injury at the age of 3 years, presented with a weakness of the right upper extremity for 2 months. MRI demonstrated high intensity in the left basal ganglia on a T1-weighted image without enhancement as well as high intensity on a T2-weighted image. Ipsilateral hemiatrophy of the hemisphere and midbrain was also noted. In addition, high intensity in the left internal capsule and cerebral peduncle was demonstrated on T2-weighted image. Surgical specimens obtained by stereotactic biopsy showed germinoma with a two-cell pattern. The patient had remained asymptomatic for 8 years after abnormal calcification was initially detected on CT scan. Ipsilateral hemiatrophy of the hemisphere and midbrain was demonstrated before the onset of weakness. Copyright (C) 2004 S. Karger AG, Basel.
C1 Nishi Kobe Med Ctr, Dept Neurosurg, Nishi Ku, Kobe, Hyogo, Japan.
   Nishi Kobe Med Ctr, Dept Pediat, Kobe, Hyogo, Japan.
   Nishi Kobe Med Ctr, Dept Pathol, Kobe, Hyogo, Japan.
   Kobe Univ, Grad Sch Med, Dept Neurosurg, Kobe, Hyogo 657, Japan.
C3 Kobe City Medical Center General Hospital; Kobe City Medical Center
   General Hospital; Kobe City Medical Center General Hospital; Kobe
   University
RP Takeda, N (通讯作者)，Nishi Kobe Med Ctr, Dept Neurosurg, Nishi Ku, 5-7-1 Kouji Dai, Kobe, Hyogo, Japan.
EM takedake@kk.iij4u.or.jp
CR ANNO Y, 1990, NEURORADIOLOGY, V32, P529, DOI 10.1007/BF02426473
   Elizabeth J, 2002, NEUROL INDIA, V50, P84
   Garton HJL, 1997, PEDIATR NEUROSURG, V26, P219, DOI 10.1159/000121195
   HIGANO S, 1994, AM J NEURORADIOL, V15, P1435
   HOSHINO N, 1953, ARCH JPN CHIR, V22, P145
   Huh SJ, 1996, RADIOTHER ONCOL, V38, P19, DOI 10.1016/0167-8140(95)01649-X
   KABASHIMA K, 1977, BRAIN NERVE, V29, P453
   Kim CH, 2002, ACTA NEUROCHIR, V144, P145, DOI 10.1007/s007010200017
   Kim DI, 1998, NEURORADIOLOGY, V40, P507, DOI 10.1007/s002340050634
   KOBAYASHI H, 1990, Neurologia Medico-Chirurgica, V30, P123, DOI 10.2176/nmc.30.123
   KOBAYASHI T, 1981, J NEUROSURG, V55, P55, DOI 10.3171/jns.1981.55.1.0055
   KOBAYASHI T, 1989, NEUROSURGERY, V24, P579, DOI 10.1227/00006123-198904000-00015
   KOMATSU Y, 1989, AM J NEURORADIOL, V10, P9
   KWAK R, 1978, J NEUROSURG, V48, P443, DOI 10.3171/jns.1978.48.3.0443
   Liang L, 2002, NEURORADIOLOGY, V44, P382, DOI 10.1007/s00234-001-0752-0
   Liu E, 1999, PEDIATR NEUROL, V20, P312, DOI 10.1016/S0887-8994(98)00161-1
   MABUCHI S, 1982, Neurological Surgery, V10, P977
   MAEHARA T, 1983, AM J NEURORADIOL, V4, P478
   MATSUMOTO K, 1991, Neurological Surgery, V19, P985
   MIYAGAMI M, 1988, Nihon University Journal of Medicine, V30, P385
   MOON WK, 1994, AM J ROENTGENOL, V162, P1413, DOI 10.2214/ajr.162.6.8192009
   MUTOH K, 1988, J COMPUT ASSIST TOMO, V12, P740, DOI 10.1097/00004728-198809010-00004
   Nagata K, 1998, J NEUROSURG, V88, P126, DOI 10.3171/jns.1998.88.1.0126
   NAKAGAWA Y, 1973, BRAIN NERVE, V25, P69
   NAKASU Y, 1993, ACTA NEUROCHIR, V120, P190, DOI 10.1007/BF02112041
   Nonaka T, 1987, Neurol Med Chir (Tokyo), V27, P1098, DOI 10.2176/nmc.27.1098
   NUMABE T, 1963, BRAIN NERVE, V15, P793
   Okamoto K, 2002, NEURORADIOLOGY, V44, P389, DOI 10.1007/s00234-001-0735-1
   ONO N, 1986, SURG NEUROL, V26, P24, DOI 10.1016/0090-3019(86)90059-5
   ONO N, 1986, SURG NEUROL, V25, P495, DOI 10.1016/0090-3019(86)90090-X
   SHIRABE T, 1985, Kawasaki Medical Journal, V11, P159
   SOEJIMA T, 1987, NEURORADIOLOGY, V29, P366, DOI 10.1007/BF00348916
   TAMAKI N, 1990, CHILD NERV SYST, V6, P3, DOI 10.1007/BF00262257
   TANAKA R, 1979, SURG NEUROL, V12, P239
   TOYAMA I, 1983, SHINKEI NAIKA, V19, P63
   Tsuchida Yukihiro, 1993, Neurologia Medico-Chirurgica, V33, P779, DOI 10.2176/nmc.33.779
   Wong L. W., 1997, SMJ, V38, P444
   Yamada H, 1980, No To Shinkei, V32, P387
   Yamana D, 1995, Radiat Med, V13, P305
   YASUE M, 1993, PEDIATR NEUROSURG, V19, P121, DOI 10.1159/000120716
NR 40
TC 21
Z9 23
U1 0
U2 1
PU KARGER
PI BASEL
PA ALLSCHWILERSTRASSE 10, CH-4009 BASEL, SWITZERLAND
SN 1016-2291
EI 1423-0305
J9 PEDIATR NEUROSURG
JI Pediatr. Neurosurg.
PY 2004
VL 40
IS 6
BP 306
EP 311
DI 10.1159/000083745
PG 6
WC Clinical Neurology; Pediatrics; Surgery
WE Science Citation Index Expanded (SCI-EXPANDED)
SC Neurosciences & Neurology; Pediatrics; Surgery
GA 912IY
UT WOS:000228072500009
PM 15821363
DA 2023-08-27
ER

PT J
AU ERDMANN, B
   GERST, H
   BULOW, H
   LENZ, D
   BAHR, V
   BERNHARDT, R
AF ERDMANN, B
   GERST, H
   BULOW, H
   LENZ, D
   BAHR, V
   BERNHARDT, R
TI ZONE-SPECIFIC LOCALIZATION OF CYTOCHROME P45011B1 IN HUMAN
   ADRENAL-TISSUE BY PCR-DERIVED RIBOPROBES
SO HISTOCHEMISTRY AND CELL BIOLOGY
LA English
DT Article
ID ALDOSTERONE SYNTHASE CYTOCHROME-P-450; SIDE-CHAIN CLEAVAGE; 11
   BETA-HYDROXYLASE; INSITU HYBRIDIZATION; CORTICAL-CELLS; MESSENGER-RNAS;
   CORTEX; 11-BETA-HYDROXYLASE; EXPRESSION; ENZYMES
AB Cytochrome P45011B1 (11 beta-hydroxylase) was detected in the human adrenal cortex and in human adenomas by in situ hybridization methods. Specific riboprobes were generated by in vitro transcription of 11 beta-hydroxylase - specific synthetic oligonucleotides with attached T7 and SP6 polymerase promoters. [S-35]- and digoxigenin-labeled riboprobes were hybridized to sections of an aldosterone-producing adenoma (APA), the non-tumour portion of the corresponding adrenal gland, and two adenomas not related to hyperaldosteronism using standard protocols and varying washing conditions. After exposure of the radiolabeled sections to X-ray film, the signals were quantified and compared by statistical tests. Following autoradiography or immunohistochemical detection of the digoxigenin cytochrome P45011B1 mRNA was clearly localized in the zona fasciculata/reticularis of non-tumour portion of an human adrenal with an APA. Zona glomerulosa, medulla and connective tissue were free of label. As revealed by the semi-quantitative analysis, 11 beta-hydroxylase mRNA signals in the APA were significantly lower than those in the attached non-tumour portion and the other two adenomas. The results confirm known observations on the occurrence of cytochrome P45011B1 in the adrenal cortex of other species, but show, contrary to several immunohistochemical studies, that the enzyme is obviously not expressed in the zona glomerulosa.
C1 KLINIKUM STEGLITZ,DEPT ENDOCRINOL,BERLIN,GERMANY.
   FREE UNIV BERLIN,INST BIOCHEM,BERLIN,GERMANY.
C3 Free University of Berlin
RP ERDMANN, B (通讯作者)，MAX DELBRUCK CTR MOLEC MED,DEPT ELECTRON MICROSCOPY,ROBERT ROSSLE STR 10,D-13122 BERLIN,GERMANY.
CR [Anonymous], 1989, MOL CLONING LABORATO
   BORNSTEIN SR, 1991, CELL TISSUE RES, V265, P1, DOI 10.1007/BF00318133
   CHOMCZYNSKI P, 1987, ANAL BIOCHEM, V162, P156, DOI 10.1016/0003-2697(87)90021-2
   CURNOW KM, 1991, MOL ENDOCRINOL, V5, P1513, DOI 10.1210/mend-5-10-1513
   DENNER K, 1995, PHARMACOGENETICS, V5, P89, DOI 10.1097/00008571-199504000-00005
   DOMALIK LJ, 1991, MOL ENDOCRINOL, V5, P1853, DOI 10.1210/mend-5-12-1853
   GERST H, 1995, IN PRESS BIOIMAGING
   GEUZE HJ, 1987, HISTOCHEMISTRY, V86, P551, DOI 10.1007/BF00489546
   HO MM, 1993, J ENDOCRINOL, V139, P301, DOI 10.1677/joe.0.1390301
   ISHIMURA K, 1985, ARCH HISTOL CYTOL, V48, P541, DOI 10.1679/aohc.48.541
   KAWAMOTO T, 1990, BIOCHEM BIOPH RES CO, V173, P309, DOI 10.1016/S0006-291X(05)81058-7
   LIPPOLDT A, 1993, NEUROSCI LETT, V150, P153, DOI 10.1016/0304-3940(93)90524-O
   MALEE MP, 1991, P NATL ACAD SCI USA, V88, P4731, DOI 10.1073/pnas.88.11.4731
   MITANI F, 1982, J HISTOCHEM CYTOCHEM, V30, P1066, DOI 10.1177/30.10.6813370
   MORNET E, 1989, J BIOL CHEM, V264, P20961
   MULLER J, 1993, J STEROID BIOCHEM, V47, P213, DOI 10.1016/0960-0760(93)90077-A
   OGISHIMA T, 1992, ENDOCRINOLOGY, V130, P2971, DOI 10.1210/en.130.5.2971
   OGISHIMA T, 1991, J BIOL CHEM, V266, P10731
   RENTROP M, 1986, HISTOCHEM J, V18, P271, DOI 10.1007/BF01676237
   SANDER M, 1994, P NATL ACAD SCI USA, V91, P148, DOI 10.1073/pnas.91.1.148
   SASANO H, 1988, VIRCHOWS ARCH A, V413, P313, DOI 10.1007/BF00783023
   SHIBATA H, 1993, ACTA ENDOCRINOL-COP, V128, P235, DOI 10.1530/acta.0.1280235
   SITZMANN JH, 1993, J HISTOCHEM CYTOCHEM, V41, P773, DOI 10.1177/41.5.7682230
   STOWASSER M, 1993, CLIN EXP PHARMACOL P, V20, P292, DOI 10.1111/j.1440-1681.1993.tb01686.x
   TAUTZ D, 1983, ANAL BIOCHEM, V132, P14, DOI 10.1016/0003-2697(83)90419-0
   YABU M, 1991, HISTOCHEMISTRY, V96, P391, DOI 10.1007/BF00315995
   ZOLI M, 1990, NEUROCHEM INT, V16, P383, DOI 10.1016/0197-0186(90)90002-B
NR 27
TC 21
Z9 21
U1 0
U2 0
PU SPRINGER VERLAG
PI NEW YORK
PA 175 FIFTH AVE, NEW YORK, NY 10010
SN 0301-5564
J9 HISTOCHEM CELL BIOL
JI Histochem. Cell Biol.
PD OCT
PY 1995
VL 104
IS 4
BP 301
EP 307
DI 10.1007/BF01464326
PG 7
WC Cell Biology; Microscopy
WE Science Citation Index Expanded (SCI-EXPANDED)
SC Cell Biology; Microscopy
GA RZ211
UT WOS:A1995RZ21100006
PM 8548564
DA 2023-08-27
ER

PT J
AU Ashida, R
   Nazar, N
   Edwards, R
   Teo, M
AF Ashida, Reiko
   Nazar, Naadir
   Edwards, Richard
   Teo, Mario
TI Cerebellar Mutism Syndrome: An Overview of the Pathophysiology in
   Relation to the Cerebrocerebellar Anatomy, Risk Factors, Potential
   Treatments, and Outcomes
SO WORLD NEUROSURGERY
LA English
DT Review
DE Cerebellar functional anatomy; Cerebellar mutism; Neuro-oncology;
   Neurosurgery
ID POSTERIOR-FOSSA TUMORS; TELOVELAR APPROACH; DENTATE NUCLEUS; FUNCTIONAL
   TOPOGRAPHY; SUBSEQUENT DYSARTHRIA; POSTOPERATIVE MUTISM; DOUBLE-BLIND;
   CHILDREN; CHILDHOOD; RESECTION
AB Cerebellar mutism syndrome (CMS) is one the most disabling postoperative neurological complications after posterior fossa surgery in children. CMS is characterized by a transient mutism with a typical onset demonstrated within 2 days postoperatively accompanied by associated ataxia, hypotonia, and irrita-bility. Several hypotheses for the anatomical basis of pathophysiology and risk factors have been suggested. However, a definitive theory and treatment protocols have not yet been determined. Animal histological and electrophysi-ological studies and more recent human imaging studies have demonstrated the existence of a compartmentalized representation of cerebellar function, the understanding of which might provide more information on the pathophysiology. Damage to the dentatothalamocortical pathway and cerebrocerebellar dia-schisis have been described as the anatomical substrate to the CMS. The risk factors, which include tumor type, brainstem invasion, tumor localization, tumor size, and vermal splitting technique, have not yet been clearly elucidated. The efficacy of potential pharmacological and speech therapies has been studied in small trials. Long-term motor speech deficits and associated cognitive and behavioral disturbances have now been found to be common among CMS sur-vivors, affecting their development and requiring rehabilitation, leading to significant financial effects on the healthcare system and distress to the family. The aim of the present review was to outline the cerebellar anatomy and function and its connections in relationship to the pathophysiology and to refine the risk factors and treatment strategies for CMS.
C1 [Ashida, Reiko; Teo, Mario] North Bristol NHS Trust, Southmead Hosp, Bristol Inst Clin Neurosci, Dept Neurosurg, Bristol, Avon, England.
   [Nazar, Naadir] Univ Bristol, Bristol Med Sch, Bristol, Avon, England.
   [Edwards, Richard] Bristol Royal Hosp Children, Dept Paediat Neurosurg, Bristol, Avon, England.
C3 North Bristol NHS Trust; Southmead Hospital; University of Bristol;
   Bristol Royal Hospital For Children
RP Teo, M (通讯作者)，North Bristol NHS Trust, Southmead Hosp, Bristol Inst Clin Neurosci, Dept Neurosurg, Bristol, Avon, England.
EM marioteo@gmail.com
RI Teo, Mario/AAE-5804-2020
OI Teo, Mario/0000-0002-0051-3303; Nazar, Naadir/0000-0002-6952-6479
CR Aarsen FK, 2004, NEUROLOGY, V62, P1311, DOI 10.1212/01.WNL.0000120549.77188.36
   Adachi J, 2005, SURG NEUROL, V63, P375, DOI 10.1016/j.surneu.2004.05.039
   AGUIAR PH, 1995, CHILD NERV SYST, V11, P306, DOI 10.1007/BF00301766
   Ahmadian N, 2019, CEREBELLUM, V18, P941, DOI 10.1007/s12311-019-01060-2
   Akakin A, 2014, NEUROSURGERY, V74, P401, DOI 10.1227/NEU.0000000000000293
   Akhaddar A, 2012, CHILD NERV SYST, V28, P507, DOI 10.1007/s00381-012-1719-7
   [Anonymous], 2001, NEURO-ONCOLOGY
   [Anonymous], 1991, PRINCIPLES NEURAL SC
   Apps R, 2005, NAT REV NEUROSCI, V6, P297, DOI 10.1038/nrn1646
   Apps R, 2018, CEREBELLUM, V17, P654, DOI 10.1007/s12311-018-0952-3
   Apps R, 2009, NAT REV NEUROSCI, V10, P670, DOI 10.1038/nrn2698
   Aquilina, 2013, ADV CLIN NEUROSCI RE, V13, P24
   Ashida R, 2019, HUM BRAIN MAPP, V40, P4732, DOI 10.1002/hbm.24733
   Ashida Reiko, 2018, Handb Clin Neurol, V154, P45, DOI 10.1016/B978-0-444-63956-1.00003-5
   Avula S, 2016, QUANT IMAGING MED SU, V6, P535, DOI 10.21037/qims.2016.10.11
   Avula S, 2015, CHILD NERV SYST, V31, P1859, DOI 10.1007/s00381-015-2797-0
   Baron J C, 1981, Trans Am Neurol Assoc, V105, P459
   BARRETT K, 1991, J NEUROL NEUROSUR PS, V54, P718, DOI 10.1136/jnnp.54.8.718
   Bartlett F, 2013, CLIN ONCOL-UK, V25, P36, DOI 10.1016/j.clon.2012.09.008
   Bellomo R, 2009, CRIT CARE MED, V37, P3114, DOI 10.1097/CCM.0b013e3181bc7bd5
   Bernard JA, 2012, FRONT NEUROANAT, V6, DOI 10.3389/fnana.2012.00031
   Bianchi F, 2020, CHILD NERV SYST, V36, P1153, DOI 10.1007/s00381-019-04252-7
   BLACK B, 1994, J AM ACAD CHILD PSY, V33, P1000, DOI 10.1097/00004583-199409000-00010
   C Cancer Research UK, CHILDR CANC INC STAT
   Caner H, 1999, SURG NEUROL, V51, P181, DOI 10.1016/S0090-3019(98)00120-7
   Castellino SM, 2012, PEDIATR BLOOD CANCER, V59, P540, DOI 10.1002/pbc.24078
   Catsman-Berrevoets CE, 1999, J NEUROL NEUROSUR PS, V67, P755, DOI 10.1136/jnnp.67.6.755
   Catsman-Berrevoets CE, 2010, CORTEX, V46, P933, DOI 10.1016/j.cortex.2009.10.007
   CATSMANBERREVOETS CE, 1992, DEV MED CHILD NEUROL, V34, P1102
   Cobourn K, 2020, CHILD NERV SYST, V36, P1171, DOI 10.1007/s00381-019-04240-x
   Cornwell Petrea L, 2003, Pediatr Rehabil, V6, P67
   CRUTCHFIELD JS, 1994, J NEUROSURG, V81, P115, DOI 10.3171/jns.1994.81.1.0115
   D'Arco F, 2018, PEDIATR RADIOL, V48, P1955, DOI 10.1007/s00247-018-4224-7
   De Smet HJ, 2007, EUR J PAEDIATR NEURO, V11, P193, DOI 10.1016/j.ejpn.2007.01.007
   De Smet HJ, 2009, NEUROPSYCHOLOGY, V23, P694, DOI 10.1037/a0016106
   De Witte E, 2017, Cerebellum Ataxias, V4, P2, DOI 10.1186/s40673-016-0059-x
   DeReuck J, 1997, CLIN NEUROL NEUROSUR, V99, P11, DOI 10.1016/S0303-8467(96)00561-6
   Di Rocco C, 2011, CEREBELLUM, V10, P551, DOI 10.1007/s12311-011-0273-2
   DIETZE DD, 1991, PEDIATR NEUROSURG, V16, P25
   Docking KM, 2007, FOLIA PHONIATR LOGO, V59, P190, DOI 10.1159/000102931
   Doxey D, 1999, PEDIATR NEUROSURG, V31, P131, DOI 10.1159/000028848
   Dummit SE, 1996, J AM ACAD CHILD PSY, V35, P615, DOI 10.1097/00004583-199605000-00016
   Dunwoody GW, 1997, BRIT J NEUROSURG, V11, P161
   El-Bahy K, 2005, ACTA NEUROCHIR, V147, P137, DOI 10.1007/s00701-004-0407-0
   Ersahin Y, 1998, CHILD NERV SYST, V14, P611, DOI 10.1007/s003810050283
   Gadgil Nisha, 2016, Surg Neurol Int, V7, pS179, DOI 10.4103/2152-7806.178572
   Gajjar A, 2006, LANCET ONCOL, V7, P813, DOI 10.1016/S1470-2045(06)70867-1
   Gandola L, 2009, J CLIN ONCOL, V27, P566, DOI 10.1200/JCO.2008.18.4176
   Gedik GK, 2017, ASIAN J SURG, V40, P166, DOI 10.1016/j.asjsur.2014.01.004
   Gelabert-Gonzalez M, 2001, CLIN NEUROL NEUROSUR, V103, P111, DOI 10.1016/S0303-8467(01)00125-1
   Gora NK, 2017, J PEDIATR NEUROSCI, V12, P313, DOI 10.4103/jpn.JPN_23_17
   Goyal M, 2000, AM J NEURORADIOL, V21, P1073
   Grill J, 2004, J NEUROSURG, V101, P152, DOI 10.3171/ped.2004.101.2.0152
   Grodd W, 2001, HUM BRAIN MAPP, V13, P55, DOI 10.1002/hbm.1025
   Gudrunardottir T, 2016, CHILD NERV SYST, V32, P1195, DOI 10.1007/s00381-016-3093-3
   Gudrunardottir T, 2011, CHILD NERV SYST, V27, P355, DOI 10.1007/s00381-010-1328-2
   Guell X, 2018, NEUROIMAGE, V172, P437, DOI 10.1016/j.neuroimage.2018.01.082
   Harrington A, 2015, PLOS ONE, V10, DOI 10.1371/journal.pone.0141284
   HIRSCH JF, 1979, ACTA NEUROCHIR, V48, P1, DOI 10.1007/BF01406016
   Huber JF, 2006, CHILD NERV SYST, V22, P132, DOI 10.1007/s00381-005-1223-4
   HUDSON LJ, 1989, APHASIOLOGY, V3, P1, DOI 10.1080/02687038908248972
   Ildan F, 2002, ACTA NEUROCHIR, V144, P463, DOI 10.1007/s007010200067
   Jabarkheel R, 2020, NEURO-ONCOLOGY, V22, P290, DOI 10.1093/neuonc/noz158
   Kempinsky W H, 1966, Res Publ Assoc Res Nerv Ment Dis, V41, P92
   Korah MP, 2010, INT J RADIAT ONCOL, V77, P106, DOI 10.1016/j.ijrobp.2009.04.058
   Kotil K, 2008, TURK NEUROSURG, V18, P89
   Kuper M, 2011, NEUROIMAGE, V54, P2612, DOI 10.1016/j.neuroimage.2010.11.028
   Kuper M, 2012, HUM BRAIN MAPP, V33, P2741, DOI 10.1002/hbm.21400
   Kupeli S, 2011, PEDIATR BLOOD CANCER, V56, P206, DOI 10.1002/pbc.22730
   LARSON CR, 1978, EXP BRAIN RES, V33, P1
   Lavezzi Anna Maria, 2009, Open Neurol J, V3, P48, DOI 10.2174/1874205X00903010048
   Law N, 2012, NEURO-ONCOLOGY, V14, P1294, DOI 10.1093/neuonc/nos160
   Limperopoulos C, 2014, CEREB CORTEX, V24, P728, DOI 10.1093/cercor/bhs354
   Limperopoulos C, 2010, PEDIATR RES, V68, P145, DOI 10.1203/00006450-201011001-00282
   Lin DDM, 2009, AM J NEURORADIOL, V30, P710, DOI 10.3174/ajnr.A1435
   Marien P, 2013, CORTEX, V49, P284, DOI 10.1016/j.cortex.2011.06.018
   MARTIN WRW, 1983, ANN NEUROL, V14, P168
   Mei C, 2011, CHILD NERV SYST, V27, P1129, DOI 10.1007/s00381-011-1433-x
   Miller NG, 2010, AM J NEURORADIOL, V31, P288, DOI 10.3174/ajnr.A1821
   Morgan AT, 2011, BRAIN LANG, V117, P69, DOI 10.1016/j.bandl.2011.01.002
   Morris EB, 2009, BRAIN, V132, P3087, DOI 10.1093/brain/awp241
   Mulhern RK, 2004, J CLIN ONCOL, V22, P4795, DOI 10.1200/JCO.2004.04.128
   Mussi ACM, 2000, J NEUROSURG, V92, P812, DOI 10.3171/jns.2000.92.5.0812
   Muzumdar D, 2010, EXPERT REV NEUROTHER, V10, P525, DOI [10.1586/ern.10.28, 10.1586/ERN.10.28]
   O'Halloran CJ, 2012, J CLIN EXP NEUROPSYC, V34, P35, DOI 10.1080/13803395.2011.614599
   Palmer SL, 2010, NEURO-ONCOLOGY, V12, P1311, DOI 10.1093/neuonc/noq094
   Papazoglou A, 2008, DEV NEUROPSYCHOL, V33, P505, DOI 10.1080/87565640802101490
   Paquier PF, 2020, CHILD NERV SYST, V36, P1215, DOI 10.1007/s00381-019-04229-6
   Pitsika M, 2013, J NEUROSURG-PEDIATR, V12, P604, DOI 10.3171/2013.8.PEDS13168
   POLLACK IF, 1995, NEUROSURGERY, V37, P885, DOI 10.1227/00006123-199511000-00006
   Pollack IF, 1997, INT REV NEUROBIOL, V41, P411, DOI 10.1016/S0074-7742(08)60362-1
   Pols SYCV, 2017, J NEUROSURG-PEDIATR, V20, P35, DOI 10.3171/2017.2.PEDS16605
   Raybaud C, 2015, CHILD NERV SYST, V31, P1661, DOI 10.1007/s00381-015-2834-z
   Reed-Berendt R, 2014, CHILD NERV SYST, V30, P375, DOI 10.1007/s00381-014-2356-0
   REKATE HL, 1985, ARCH NEUROL-CHICAGO, V42, P697, DOI 10.1001/archneur.1985.04060070091023
   Rhoton AL, 2000, NEUROSURGERY, V47, pS7, DOI 10.1097/00006123-200009001-00007
   Rijntjes M, 1999, NEUROREPORT, V10, P3653, DOI 10.1097/00001756-199911260-00035
   Riva D, 2000, BRAIN, V123, P1051, DOI 10.1093/brain/123.5.1051
   Robertson PL, 2006, J NEUROSURG, V105, P444, DOI 10.3171/ped.2006.105.6.444
   Rutka JT, 2018, J KOREAN NEUROSURG S, V61, P402, DOI 10.3340/jkns.2018.0044
   Schmahmann JD, 1998, BRAIN, V121, P561, DOI 10.1093/brain/121.4.561
   Schweighofer N, 2004, BRAIN RES REV, V44, P103, DOI 10.1016/j.brainresrev.2003.10.004
   Shyu C, 2011, J PEDIAT HEMATOL ONC, V33, P148, DOI 10.1097/MPH.0b013e3182053a1a
   Sommer WH, 2016, J CEREBR BLOOD F MET, V36, P743, DOI 10.1177/0271678X15617953
   Steinbok P, 2003, PEDIATR NEUROSURG, V39, P179, DOI 10.1159/000072468
   Stoodley CJ, 2016, SEMIN FETAL NEONAT M, V21, P356, DOI 10.1016/j.siny.2016.04.010
   Stoodley CJ, 2012, NEUROIMAGE, V59, P1560, DOI 10.1016/j.neuroimage.2011.08.065
   Stoodley CJ, 2009, NEUROIMAGE, V44, P489, DOI 10.1016/j.neuroimage.2008.08.039
   Tamburrini G, 2015, CHILD NERV SYST, V31, P1841, DOI 10.1007/s00381-015-2803-6
   Thomale UW, 2013, CHILD NERV SYST, V29, P717, DOI 10.1007/s00381-013-2074-z
   Thompson SJ, 2001, J CLIN ONCOL, V19, P1802, DOI 10.1200/JCO.2001.19.6.1802
   Timmann D, 2010, CORTEX, V46, P845, DOI 10.1016/j.cortex.2009.06.009
   Toescu SM, 2018, CHILD NERV SYST, V34, P2249, DOI 10.1007/s00381-018-3867-x
   Toescu SM., J NEUROSURG, V27, P52
   Turgut M, 1998, CHILD NERV SYST, V14, P161, DOI 10.1007/s003810050204
   Upadhyaya SA, 2019, NEURO-ONCOLOGY, V21, P1319, DOI 10.1093/neuonc/noz069
   van Baarsen KM, 2014, MED HYPOTHESES, V82, P774, DOI 10.1016/j.mehy.2014.03.023
   van Mourik M, 1998, PEDIATR NEUROL, V18, P411, DOI 10.1016/S0887-8994(97)00232-4
   VANDONGEN HR, 1994, NEUROLOGY, V44, P2040, DOI 10.1212/WNL.44.11.2040
   Voogd J, 1998, TRENDS NEUROSCI, V21, P370, DOI 10.1016/S0166-2236(98)01318-6
   Wells EM, 2010, J NEUROSURG-PEDIATR, V5, P329, DOI 10.3171/2009.11.PEDS09131
   Wibroe M, 2018, WORLD NEUROSURG, V110, pE738, DOI 10.1016/j.wneu.2017.11.100
   Wibroe M, 2017, BMC CANCER, V17, DOI 10.1186/s12885-017-3416-0
   Zaheer SN, 2010, PEDIATR NEUROSURG, V46, P340, DOI 10.1159/000321539
NR 124
TC 11
Z9 11
U1 0
U2 7
PU ELSEVIER SCIENCE INC
PI NEW YORK
PA STE 800, 230 PARK AVE, NEW YORK, NY 10169 USA
SN 1878-8750
EI 1878-8769
J9 WORLD NEUROSURG
JI World Neurosurg.
PD SEP
PY 2021
VL 153
BP 63
EP 74
DI 10.1016/j.wneu.2021.06.065
EA JUL 2021
PG 12
WC Clinical Neurology; Surgery
WE Science Citation Index Expanded (SCI-EXPANDED); Social Science Citation Index (SSCI)
SC Neurosciences & Neurology; Surgery
GA UE5PC
UT WOS:000687938900019
PM 34157457
DA 2023-08-27
ER

PT J
AU Broniscer, A
   Hwang, SN
   Chamdine, O
   Lin, T
   Pounds, S
   Onar-Thomas, A
   Chi, L
   Shurtleff, S
   Allen, S
   Gajjar, A
   Northcott, P
   Orr, BA
AF Broniscer, Alberto
   Hwang, Scott N.
   Chamdine, Omar
   Lin, Tong
   Pounds, Stanley
   Onar-Thomas, Arzu
   Chi, Lei
   Shurtleff, Sheila
   Allen, Sariah
   Gajjar, Amar
   Northcott, Paul
   Orr, Brent A.
TI Bithalamic gliomas may be molecularly distinct from their unilateral
   high-grade counterparts
SO BRAIN PATHOLOGY
LA English
DT Article
DE bithalamic; children; high-grade glioma; infiltrative; molecular
   characteristics
ID THALAMIC TUMORS; MUTATIONS; H3F3A; CHILDREN
AB Bithalamic gliomas are rare cancers diagnosed based on poorly defined radiologic criteria. Infiltrative astrocytomas account for most cases. While some previous studies reported dismal outcomes for patients with bithalamic gliomas irrespective of therapy and histologic grade, others described better prognoses even without anticancer therapy. Little is known about their molecular characteristics. We reviewed clinical, radiologic, and histologic features of patients with bithalamic gliomas treated at our institution over 15 years. Targeted sequencing of mutational hotspots in H3F3A, HIST1H3B, IDH1/2, and BRAF, and genome-wide analysis of DNA methylation and copy number abnormalities was performed in available tumors. Eleven patients with bithalamic gliomas were identified. Their median age at diagnosis was 4.8 years (range: 1-15.7). Additional involvement of the brainstem, basal ganglia, and cerebral lobes occurred in 11, 9, and 3 cases, respectively. All patients presented with hydrocephalus. Two-thirds of the patients had a histologic diagnosis of anaplastic astrocytoma. Despite aggressive therapy, our youngest patient, the only one diagnosed before 1 year of age, is the sole long-term survivor. DNA methylation could be performed in seven tumors, all of which clustered with the RTK I PDGFRA' subgroup by unsupervised hierarchical analysis of methylation array against a previously published cohort of 59 pediatric high-grade gliomas. Sequencing of hotspots mutations could be done in 10 tumors, none of which harbored H3F3A p.K27 and/or the respective DNA methylation signature, and any other hotspot mutations. Amplification of MDM4 (n=2), PDGFRA (n=2), and ID2 combined with MYCN (n=1) were observed in 7 tumors available for analysis. In comparison with the previously published experience with unilateral high-grade thalamic astrocytomas where H3F3A p.K27 was present in two-thirds of cases, the absence of this molecular subgroup in bithalamic gliomas was striking. This finding suggests that unilateral and bithalamic high-grade gliomas may represent two distinct molecular entities.
C1 [Broniscer, Alberto; Chamdine, Omar; Gajjar, Amar] St Jude Childrens Res Hosp, Dept Oncol, 262 Danny Thomas Pl Mail Stop 260, Memphis, TN 38105 USA.
   [Broniscer, Alberto; Gajjar, Amar] Univ Tennessee, Ctr Hlth Sci, Dept Pediat, Memphis, TN 38163 USA.
   [Hwang, Scott N.] St Jude Childrens Res Hosp, Dept Diagnost Imaging, Memphis, TN 38105 USA.
   [Lin, Tong; Pounds, Stanley; Onar-Thomas, Arzu; Chi, Lei] St Jude Childrens Res Hosp, Dept Biostat, Memphis, TN 38105 USA.
   [Shurtleff, Sheila; Allen, Sariah; Orr, Brent A.] St Jude Childrens Res Hosp, Dept Pathol, Memphis, TN 38105 USA.
   [Northcott, Paul] St Jude Childrens Res Hosp, Dept Dev Neurobiol, Memphis, TN 38105 USA.
C3 St Jude Children's Research Hospital; University of Tennessee System;
   University of Tennessee Health Science Center; St Jude Children's
   Research Hospital; St Jude Children's Research Hospital; St Jude
   Children's Research Hospital; St Jude Children's Research Hospital
RP Broniscer, A (通讯作者)，St Jude Childrens Res Hosp, Dept Oncol, 262 Danny Thomas Pl Mail Stop 260, Memphis, TN 38105 USA.
EM alberto.broniscer@stjude.org
RI Northcott, Paul A/N-4022-2018; Orr, Brent/N-8068-2018; Pounds, Stanley
   B/N-2480-2018; Gajjar, Amar/N-8059-2018; Hwang, Scott/F-4527-2010;
   Onar-Thomas, Arzu/M-9356-2018
OI Northcott, Paul A/0000-0002-1220-5252; Pounds, Stanley
   B/0000-0002-9167-2114; Hwang, Scott/0000-0002-6496-2087; Orr,
   Brent/0000-0003-0997-4728
FU United States National Institutes of Health Cancer Center Support (CORE)
   [P30 CA21765]; American Lebanese Syrian Associated Charities (ALSAC)
FX This work was supported by the United States National Institutes of
   Health Cancer Center Support (CORE) Grant P30 CA21765 and by the
   American Lebanese Syrian Associated Charities (ALSAC). We thank Geoffrey
   Neale and John Morris for assistance in performing the methylation
   studies. We thank Racquel Collins for her assistance in performing
   targeted sequencing.
CR Aihara K, 2014, NEURO-ONCOLOGY, V16, P140, DOI 10.1093/neuonc/not144
   Aryee MJ, 2014, BIOINFORMATICS, V30, P1363, DOI 10.1093/bioinformatics/btu049
   Bady P, 2012, ACTA NEUROPATHOL, V124, P547, DOI 10.1007/s00401-012-1016-2
   Bilginer B, 2014, CHILD NERV SYST, V30, P1493, DOI 10.1007/s00381-014-2420-9
   Boesten T, 2016, NEUROONCOL IN PRESS, DOI [10. 1093/nop/npw007, DOI 10.1093/N0P/NPW007]
   Broniscer A, 2016, ACTA NEUROPATHOL, V131, P299, DOI 10.1007/s00401-015-1532-y
   Colosimo C, 2002, CHILD NERV SYST, V18, P426, DOI 10.1007/s00381-002-0607-y
   Di Rocco C, 2002, CHILD NERV SYST, V18, P440, DOI 10.1007/s00381-002-0609-9
   Feng J, 2015, HUM PATHOL, V46, P1626, DOI 10.1016/j.humpath.2015.07.002
   Fontebasso AM, 2014, NAT GENET, V46, P462, DOI 10.1038/ng.2950
   Fontebasso AM, 2013, CURR OPIN ONCOL, V25, P665, DOI 10.1097/CCO.0000000000000007
   Hovestadt V, BIOCONDUCTOR OPEN SO
   Khanna PC, 2011, AM J ROENTGENOL, V197, P1449, DOI 10.2214/AJR.11.6702
   Menon G, 2010, BRIT J NEUROSURG, V24, P566, DOI 10.3109/02688691003777915
   Nettleton D, 2008, BIOINFORMATICS, V24, P192, DOI 10.1093/bioinformatics/btm583
   Pounds S, 2006, BIOINFORMATICS, V22, P1979, DOI 10.1093/bioinformatics/btl328
   Puget S, 2007, J NEUROSURG, V106, P354, DOI 10.3171/ped.2007.106.5.354
   R Development Core Team, 2014, R LANG ENV STAT COMP
   Reardon DA, 1998, PEDIATR NEUROSURG, V29, P29, DOI 10.1159/000028681
   Ryall S, 2016, ACTA NEUROPATHOL COM, V4, DOI 10.1186/s40478-016-0353-0
   Schwartzentruber J, 2012, NATURE, V482, P226, DOI [10.1038/nature10833, 10.1007/s13311-012-0137-6]
   Solomon DA, 2016, BRAIN PATHOL, V26, P569, DOI 10.1111/bpa.12336
   Steinbok P, 2016, CHILD NERV SYST, V32, P269, DOI 10.1007/s00381-015-2968-z
   Sturm D, 2016, CELL, V164, P1060, DOI 10.1016/j.cell.2016.01.015
   Sturm D, 2012, CANCER CELL, V22, P425, DOI 10.1016/j.ccr.2012.08.024
   Troyanskaya O, 2001, BIOINFORMATICS, V17, P520, DOI 10.1093/bioinformatics/17.6.520
   Venneti S, 2014, ACTA NEUROPATHOL, V128, P743, DOI 10.1007/s00401-014-1338-3
   Venneti S, 2013, BRAIN PATHOL, V23, P558, DOI 10.1111/bpa.12042
   Wu G, 2014, NAT GENET, V46, P444, DOI 10.1038/ng.2938
   Wu G, 2012, NAT GENET, V44, P251, DOI 10.1038/ng.1102
NR 30
TC 21
Z9 22
U1 0
U2 1
PU WILEY
PI HOBOKEN
PA 111 RIVER ST, HOBOKEN 07030-5774, NJ USA
SN 1015-6305
EI 1750-3639
J9 BRAIN PATHOL
JI Brain Pathol.
PD JAN
PY 2018
VL 28
IS 1
BP 112
EP 120
DI 10.1111/bpa.12484
PG 9
WC Clinical Neurology; Neurosciences; Pathology
WE Science Citation Index Expanded (SCI-EXPANDED)
SC Neurosciences & Neurology; Pathology
GA FQ4VS
UT WOS:000418357100011
PM 28032389
OA Green Accepted, Green Published
DA 2023-08-27
ER

PT J
AU Babarczy, K
   Reisz, Z
   Szabo, E
   Rajda, C
   Vecsei, L
   Bodi, I
   Klivenyi, P
   Hortobagyi, T
   Szalardy, L
AF Babarczy, Kristof
   Reisz, Zita
   Szabo, Elza
   Rajda, Cecilia
   Vecsei, Laszlo
   Bodi, Istvan
   Klivenyi, Peter
   Hortobagyi, Tibor
   Szalardy, Levente
TI A longitudinally extensive H3 K27M-mutant diffuse midline glioma in an
   elderly patient clinically mimicking central nervous system
   inflammation: a case
SO FOLIA NEUROPATHOLOGICA
LA English
DT Article
DE diffuse intrinsic pontine glioma; diffuse midline glioma; elderly;
   histone; K27M
ID K27M MUTATIONS; CEREBRI; SUBGROUPS; FEATURES; H3K27M; TUMORS; H3F3A
AB Diffuse midline gliomas, H3 K27M-mutant, World Health Organization (WHO) grade IV represent a distinct glioma entity with a predominantly paediatric presentation and remarkably poor prognosis. This report presents a case of a 73-year-old woman with a diffuse midline glioma, H3 K27M-mutant, WHO grade IV with a remarkable longitudinal extension, extending from the cervical myelon to the basal ganglia. On imaging, the lesion was predominantly suggestive of inflammatory oedema, and it was clinically associated with progressive hemi- and later tetraparesis with severe autonomic and bulbar symptoms. Laboratory examinations suggested a generalized inflammatory process; however, neither infectious nor autoimmune aetiology could be confirmed. Biopsy was deemed unfeasible given the critical localization. Presuming a seronegative autoimmune encephalomyelitis, high-dose corticosteroid therapy and plasma exchanges were conducted, resulting in a modest but transient relief. The patient passed away two months after hospitalization. Neuropathological examination of the lesion revealed a high-grade diffuse glioma with H3 K27M mutation (grade IV). Although originally considered as a paediatric entity, our case confirms reports from recent years that diffuse midline gliomas, H3 K27M-mutant, WHO grade IV can occur in adults, even among the elderly, and can mimic inflammatory alterations, posing diagnostic difficulty. Our case is one of the oldest patients reported with this pathology, the oldest with an extensive diffusely infiltrating growth pattern, and with the most extensive lesion reported in adulthood.
C1 [Babarczy, Kristof; Szabo, Elza; Rajda, Cecilia; Vecsei, Laszlo; Klivenyi, Peter; Szalardy, Levente] Univ Szeged, Fac Med, Albert Szent Gyorgyi Clin Ctr, Dept Neurol, Semmelweis U 6, H-6725 Szeged, Hungary.
   [Reisz, Zita; Hortobagyi, Tibor] Univ Szeged, Fac Med, Albert Szent Gyorgyi Clin Ctr, Dept Pathol, Szeged, Hungary.
   [Reisz, Zita; Bodi, Istvan] Kings Coll Hosp London, Dept Clin Neuropathol, London, England.
   [Vecsei, Laszlo] MTA SZTE Neurosci Res Grp, Szeged, Hungary.
C3 Szeged University; Szeged University; King's College Hospital NHS
   Foundation Trust; King's College Hospital; Neuroscience Research Group,
   HAS
RP Szalardy, L (通讯作者)，Univ Szeged, Fac Med, Albert Szent Gyorgyi Clin Ctr, Dept Neurol, Semmelweis U 6, H-6725 Szeged, Hungary.
EM szalardy.levente@med.u-szeged.hu
RI Vecsei, Laszlo/ABA-6137-2021; Vecsei, Laszlo/B-2066-2010
OI Vecsei, Laszlo/0000-0001-8037-3672; Rajda, Cecilia/0000-0002-0252-4778
FU Janos Bolyai Research Scholarship of the Hungarian Academy of Sciences
   [UNKP-18-4]; New National Excellence Program of the Ministry of Human
   Capacities [UNKP-19-4]; New National Excellence Program of the Ministry
   for Innovation and Technology
FX LS was supported by the Janos Bolyai Research Scholarship of the
   Hungarian Academy of Sciences, the UNKP-18-4 New National Excellence
   Program of the Ministry of Human Capacities, and the UNKP-19-4 New
   National Excellence Program of the Ministry for Innovation and
   Technology.
CR Aihara K, 2014, NEURO-ONCOLOGY, V16, P140, DOI 10.1093/neuonc/not144
   Bechet D, 2014, ACTA NEUROPATHOL, V128, P733, DOI 10.1007/s00401-014-1337-4
   Buczkowicz P, 2014, ACTA NEUROPATHOL, V128, P573, DOI 10.1007/s00401-014-1319-6
   Cheong SJ, 2015, NUCL MED BIOL, V42, P85, DOI 10.1016/j.nucmedbio.2014.08.013
   Daoud EV, 2018, J NEUROPATH EXP NEUR, V77, P302, DOI 10.1093/jnen/nly006
   Khuong-Quang DA, 2012, ACTA NEUROPATHOL, V124, P439, DOI 10.1007/s00401-012-0998-0
   Ebrahimi A, 2019, J CANCER RES CLIN, V145, P839, DOI 10.1007/s00432-018-02836-5
   Enomoto T, 2020, NEUROL MED-CHIR, V60, P136, DOI 10.2176/nmc.oa.2019-0168
   Feng J, 2015, HUM PATHOL, V46, P1626, DOI 10.1016/j.humpath.2015.07.002
   Fernandez-Vega I, 2014, PATHOL ONCOL RES, V20, P215, DOI 10.1007/s12253-013-9732-z
   Gagnier J, 2013, GLOBAL ADV HLTH MED, V2, P38, DOI [DOI 10.7453/GAHMJ.2013.008, DOI 10.7453/gahmj.2013.008]
   Kleinschmidt-DeMasters BK, 2018, CLIN NEUROPATHOL, V37, P53, DOI 10.5414/NP301085
   Li L, 2018, ONCOL LETT, V16, P1463, DOI 10.3892/ol.2018.8839
   Louis DN, 2016, ACTA NEUROPATHOL, V131, P803, DOI 10.1007/s00401-016-1545-1
   Meyronet D, 2017, NEURO-ONCOLOGY, V19, P1127, DOI 10.1093/neuonc/now274
   Pengo V, 2009, J THROMB HAEMOST, V7, P1737, DOI 10.1111/j.1538-7836.2009.03555.x
   Rosenbaum SJ, 2006, EUR RADIOL, V16, P1054, DOI 10.1007/s00330-005-0088-y
   Schreck KC, 2019, J NEURO-ONCOL, V143, P87, DOI 10.1007/s11060-019-03134-x
   Solomon DA, 2016, BRAIN PATHOL, V26, P569, DOI 10.1111/bpa.12336
   Sturm D, 2012, CANCER CELL, V22, P425, DOI 10.1016/j.ccr.2012.08.024
   Wu G, 2012, NAT GENET, V44, P251, DOI 10.1038/ng.1102
   Yekula A, 2020, INT J SURG CASE REP, V68, P124, DOI 10.1016/j.ijscr.2020.02.046
NR 22
TC 3
Z9 3
U1 0
U2 0
PU TERMEDIA PUBLISHING HOUSE LTD
PI POZNAN
PA KLEEBERGA ST 2, POZNAN, 61-615, POLAND
SN 1641-4640
EI 1509-572X
J9 FOLIA NEUROPATHOL
JI Folia Neuropathol.
PY 2020
VL 58
IS 4
BP 377
EP 385
DI 10.5114/fn.2020.102440
PG 9
WC Neurosciences; Pathology
WE Science Citation Index Expanded (SCI-EXPANDED)
SC Neurosciences & Neurology; Pathology
GA QD5VA
UT WOS:000615584300012
PM 33480242
OA Green Accepted, gold
DA 2023-08-27
ER

PT J
AU Wulf, AM
   Moreno, MM
   Paka, C
   Rampasekova, A
   Liu, KJ
AF Wulf, Anna M.
   Moreno, Marcela M.
   Paka, Chloe
   Rampasekova, Alexandra
   Liu, Karen J.
TI Defining Pathological Activities of ALK in Neuroblastoma, a Neural
   Crest-Derived Cancer
SO INTERNATIONAL JOURNAL OF MOLECULAR SCIENCES
LA English
DT Review
DE neuroblastoma; anaplastic lymphoma kinase; ALK; neural crest
ID ANAPLASTIC-LYMPHOMA-KINASE; RECEPTOR TYROSINE KINASE; ACTIVATED ALK;
   TRUNCATED FORM; N-MYC; MONOCLONAL-ANTIBODIES; ONCOGENIC ACTIVATION;
   DEPENDENCE RECEPTOR; THERAPEUTIC TARGET; GROWTH-FACTOR
AB Neuroblastoma is a common extracranial solid tumour of childhood, responsible for 15% of cancer-related deaths in children. Prognoses vary from spontaneous remission to aggressive disease with extensive metastases, where treatment is challenging. Tumours are thought to arise from sympathoadrenal progenitor cells, which derive from an embryonic cell population called neural crest cells that give rise to diverse cell types, such as facial bone and cartilage, pigmented cells, and neurons. Tumours are found associated with mature derivatives of neural crest, such as the adrenal medulla or paraspinal ganglia. Sympathoadrenal progenitor cells express anaplastic lymphoma kinase (ALK), which encodes a tyrosine kinase receptor that is the most frequently mutated gene in neuroblastoma. Activating mutations in the kinase domain are common in both sporadic and familial cases. The oncogenic role of ALK has been extensively studied, but little is known about its physiological role. Recent studies have implicated ALK in neural crest migration and sympathetic neurogenesis. However, very few downstream targets of ALK have been identified. Here, we describe pathological activation of ALK in the neural crest, which promotes proliferation and migration, while preventing differentiation, thus inducing the onset of neuroblastoma. Understanding the effects of ALK activity on neural crest cells will help find new targets for neuroblastoma treatment.
C1 [Wulf, Anna M.; Moreno, Marcela M.; Paka, Chloe; Rampasekova, Alexandra; Liu, Karen J.] Kings Coll London, Ctr Craniofacial & Regenerat Biol, London SE1 9RT, England.
   [Paka, Chloe] STEMCELL Technol, Cambridge CB25 9TL, England.
C3 University of London; King's College London
RP Liu, KJ (通讯作者)，Kings Coll London, Ctr Craniofacial & Regenerat Biol, London SE1 9RT, England.
EM anna.wulf@kcl.ac.uk; marcela.marques_moreno@kcl.ac.uk;
   chloe.paka@kcl.ac.uk; alexandra.rampasekova@kcl.ac.uk;
   karen.liu@kcl.ac.uk
RI Liu, Karen J/F-2870-2010
OI Liu, Karen J/0000-0002-2483-2165; Rampasekova,
   Alexandra/0000-0002-2865-9726
FU Biotechnology and Biological Sciences Research Council [BB/R015953/1];
   King's College London; European Union's Horizon 2020 research and
   innovation programme under Marie Sklodowska-Curie grant [860635]; Marie
   Curie Actions (MSCA) [860635] Funding Source: Marie Curie Actions
   (MSCA); BBSRC [BB/R015953/1] Funding Source: UKRI
FX This project receives funding the Biotechnology and Biological Sciences
   Research Council (BB/R015953/1) to KJL, from a King's College London
   International PhD studentship (MMM) and from the European Union's
   Horizon 2020 research and innovation programme under Marie
   Sklodowska-Curie grant agreement No 860635 (KJL, AMW, CAP). Results
   above reflect only the authors' view and that the Research European
   Agency is not responsible for any use that may be made of the
   information it contains.
CR Aboualizadeh F, 2021, J MOL BIOL, V433, DOI 10.1016/j.jmb.2021.167283
   Ai XH, 2018, LUNG CANCER, V123, P83, DOI 10.1016/j.lungcan.2018.07.004
   Alam MW, 2019, FRONT ONCOL, V9, DOI 10.3389/fonc.2019.00579
   Allouche M, 2007, CELL CYCLE, V6, P1533, DOI 10.4161/cc.6.13.4433
   ANDERSON DJ, 1986, CELL, V47, P1079, DOI 10.1016/0092-8674(86)90823-8
   ANDERSON DJ, 1991, J NEUROSCI, V11, P3507
   Armstrong F, 2004, ONCOGENE, V23, P6071, DOI 10.1038/sj.onc.1207813
   Bagci O, 2012, CANCER LETT, V317, P72, DOI 10.1016/j.canlet.2011.11.013
   Bai RY, 1998, MOL CELL BIOL, V18, P6951, DOI 10.1128/MCB.18.12.6951
   Bai RY, 2000, BLOOD, V96, P4319, DOI 10.1182/blood.V96.13.4319
   Barr EK, 2018, CHILDREN-BASEL, V5, DOI 10.3390/children5090119
   BEN-NERIAH Y, 1988, NATURE, V333, P672, DOI 10.1038/333672a0
   Berry T, 2012, CANCER CELL, V22, P117, DOI 10.1016/j.ccr.2012.06.001
   Borenas M, 2021, EMBO J, V40, DOI 10.15252/embj.2020105784
   Bossi RT, 2010, BIOCHEMISTRY-US, V49, P6813, DOI 10.1021/bi1005514
   Bresler SC, 2014, CANCER CELL, V26, P682, DOI 10.1016/j.ccell.2014.09.019
   Caren H, 2008, BIOCHEM J, V416, P153, DOI 10.1042/BJ20081834
   Carneiro BA, 2018, CLIN CANCER RES, V24, P2732, DOI 10.1158/1078-0432.CCR-18-0332
   Cazes A, 2014, ONCOTARGET, V5, P2688, DOI 10.18632/oncotarget.1883
   Cazes A, 2013, CANCER RES, V73, P195, DOI 10.1158/0008-5472.CAN-12-1242
   Chand D, 2013, DIS MODEL MECH, V6, P373, DOI 10.1242/dmm.010348
   Chang HH, 2020, J CLIN PATHOL, V73, P154, DOI 10.1136/jclinpath-2019-206063
   Chen YY, 2008, NATURE, V455, P971, DOI 10.1038/nature07399
   De Brouwer S, 2010, CLIN CANCER RES, V16, P4353, DOI 10.1158/1078-0432.CCR-09-2660
   Degoutin J, 2007, FEBS LETT, V581, P727, DOI 10.1016/j.febslet.2007.01.039
   Delloye-Bourgeois C, 2017, CANCER CELL, V32, P427, DOI 10.1016/j.ccell.2017.09.006
   Dinsmore CJ, 2018, DEV BIOL, V444, pS79, DOI 10.1016/j.ydbio.2018.02.003
   Donella-Deana A, 2005, BIOCHEMISTRY-US, V44, P8533, DOI 10.1021/bi0472954
   Ducray SP, 2019, CANCERS, V11, DOI 10.3390/cancers11081074
   Eldar-Finkelman H, 2011, FRONT MOL NEUROSCI, V4, DOI 10.3389/fnmol.2011.00032
   Eleveld TF, 2015, NAT GENET, V47, P864, DOI 10.1038/ng.3333
   Emdal KB, 2018, SCI SIGNAL, V11, DOI 10.1126/scisignal.aap9752
   Englund C, 2003, NATURE, V425, P512, DOI 10.1038/nature01950
   Fadeev A, 2018, P NATL ACAD SCI USA, V115, pE630, DOI 10.1073/pnas.1719137115
   Fadeev A, 2016, PIGM CELL MELANOMA R, V29, P284, DOI 10.1111/pcmr.12454
   Fass D, 1997, NATURE, V388, P691, DOI 10.1038/41798
   Fransson S, 2015, GENE CHROMOSOME CANC, V54, P99, DOI 10.1002/gcc.22223
   Furlan A, 2018, DEV BIOL, V444, pS25, DOI 10.1016/j.ydbio.2018.02.008
   Furlan A, 2017, SCIENCE, V357, P46, DOI 10.1126/science.aal3753
   George RE, 2008, NATURE, V455, P975, DOI 10.1038/nature07397
   Goldschneider D, 2010, ONCOGENE, V29, P1865, DOI 10.1038/onc.2010.13
   Gu TL, 2004, BLOOD, V103, P4622, DOI 10.1182/blood-2003-03-0820
   Guan JK, 2017, CANCERS, V9, DOI 10.3390/cancers9110149
   Hallberg B, 2016, ANN ONCOL, V27, P4, DOI 10.1093/annonc/mdw301
   Hallberg B, 2013, NAT REV CANCER, V13, P685, DOI 10.1038/nrc3580
   HAMBURGER V, 1951, J MORPHOL, V88, P49, DOI 10.1002/jmor.1050880104
   Hasan MK, 2013, SCI REP-UK, V3, DOI 10.1038/srep03450
   Heck JE, 2009, PAEDIATR PERINAT EP, V23, P125, DOI 10.1111/j.1365-3016.2008.00983.x
   Heukamp LC, 2012, SCI TRANSL MED, V4, DOI 10.1126/scitranslmed.3003967
   Higashi M, 2019, SURG TODAY, V49, P721, DOI 10.1007/s00595-019-01790-0
   Huang H, 2018, INT J MOL SCI, V19, DOI 10.3390/ijms19113448
   Huber K, 2006, DEV BIOL, V298, P335, DOI 10.1016/j.ydbio.2006.07.010
   Hugosson F, 2014, PLOS ONE, V9, DOI 10.1371/journal.pone.0112250
   Hurley SP, 2006, J COMP NEUROL, V495, P202, DOI 10.1002/cne.20887
   Ishihara T, 2002, CELL, V109, P639, DOI 10.1016/S0092-8674(02)00748-1
   Iwahara T, 1997, ONCOGENE, V14, P439, DOI 10.1038/sj.onc.1200849
   Janoueix-Lerosey I, 2008, NATURE, V455, P967, DOI 10.1038/nature07398
   Janoueix-Lerosey I, 2009, J CLIN ONCOL, V27, P1026, DOI 10.1200/JCO.2008.16.0630
   Javanmardi N, 2020, GENE CHROMOSOME CANC, V59, P50, DOI 10.1002/gcc.22790
   Johnsen JI, 2019, FRONT MOL NEUROSCI, V12, DOI 10.3389/fnmol.2019.00009
   Kerosuo L, 2018, P NATL ACAD SCI USA, V115, pE7351, DOI 10.1073/pnas.1800039115
   Khudyakov J, 2009, DEV DYNAM, V238, P716, DOI 10.1002/dvdy.21881
   Kimura S, 2019, ONCOL LETT, V17, P3323, DOI 10.3892/ol.2019.9985
   Kitazono T, 2017, J NEUROSCI, V37, P10240, DOI 10.1523/JNEUROSCI.0031-17.2017
   Knoepfler PS, 2006, CELL CYCLE, V5, P47, DOI 10.4161/cc.5.1.2292
   Knoepfler PS, 2002, GENE DEV, V16, P2699, DOI 10.1101/gad.1021202
   Kong XT, 2019, J MED CHEM, V62, P10927, DOI 10.1021/acs.jmedchem.9b00446
   Kramer M, 2016, J NEUROSCI, V36, P10425, DOI 10.1523/JNEUROSCI.0183-16.2016
   Kruepunga N, 2021, J ANAT, V239, P32, DOI 10.1111/joa.13415
   Kuo AH, 2007, ONCOGENE, V26, P859, DOI 10.1038/sj.onc.1209840
   Lambertz I, 2015, CLIN CANCER RES, V21, P3327, DOI 10.1158/1078-0432.CCR-14-2024
   Le Douarin N., 1999, NEURAL CREST, VSecond, DOI [10.1017/CBO9780511897948, DOI 10.1017/CBO9780511897948]
   Lee CC, 2010, BIOCHEM J, V430, P425, DOI 10.1042/BJ20100609
   Lee HH, 2003, NATURE, V425, P507, DOI 10.1038/nature01916
   Liu ZH, 2021, FRONT ONCOL, V10, DOI 10.3389/fonc.2020.623679
   LOOK AT, 1991, J CLIN ONCOL, V9, P581, DOI 10.1200/JCO.1991.9.4.581
   Lopez-Delisle L, 2018, ONCOGENE, V37, P1417, DOI 10.1038/s41388-017-0039-5
   Loren CE, 2003, EMBO REP, V4, P781, DOI 10.1038/sj.embor.embor897
   Loren CE, 2001, GENES CELLS, V6, P531, DOI 10.1046/j.1365-2443.2001.00440.x
   Lumb R, 2015, DEV GROWTH DIFFER, V57, P146, DOI 10.1111/dgd.12189
   Malagon SGG, 2018, NAT COMMUN, V9, DOI 10.1038/s41467-018-03512-5
   Martinsson T, 2011, CANCER RES, V71, P98, DOI 10.1158/0008-5472.CAN-10-2366
   Mathivet T, 2007, CELL SIGNAL, V19, P2434, DOI 10.1016/j.cellsig.2007.07.011
   Matthay KK, 2016, NAT REV DIS PRIMERS, V2, DOI 10.1038/nrdp.2016.78
   Matthay KK, 2009, J CLIN ONCOL, V27, P1007, DOI 10.1200/JCO.2007.13.8925
   Mazot P, 2011, ONCOGENE, V30, P2017, DOI 10.1038/onc.2010.595
   McDonnell SRP, 2012, ONCOGENE, V31, P3733, DOI 10.1038/onc.2011.542
   Miyake I, 2002, ONCOGENE, V21, P5823, DOI 10.1038/sj.onc.1205735
   Mo ES, 2017, P NATL ACAD SCI USA, V114, P12027, DOI 10.1073/pnas.1710254114
   Montavon G, 2014, ONCOTARGET, V5, P4452, DOI 10.18632/oncotarget.2036
   Moog-Lutz C, 2005, J BIOL CHEM, V280, P26039, DOI 10.1074/jbc.M501972200
   Moreno MM, 2021, GENE EXPR PATTERNS, V40, DOI 10.1016/j.gep.2021.119183
   MORRIS SW, 1994, SCIENCE, V263, P1281, DOI 10.1126/science.8122112
   Morris SW, 1997, ONCOGENE, V14, P2175, DOI 10.1038/sj.onc.1201062
   Mosse YP, 2008, NATURE, V455, P930, DOI 10.1038/nature07261
   Mourali J, 2006, MOL CELL BIOL, V26, P6209, DOI 10.1128/MCB.01515-05
   Mus LM, 2020, SCI REP-UK, V10, DOI 10.1038/s41598-019-57076-5
   NAKAGAWARA A, 1995, CANCER RES, V55, P1792
   Nieuwkoop P., 2020, NORMAL TABLE XENOPUS, V1st, DOI [10.1201/9781003064565/normal-table-xenopus-laevis-daudin-nieuwkoop-faber-john-gerhart-marc-kirschner, DOI 10.1201/9781003064565/NORMAL, 10.1201/9781003064565, DOI 10.1201/9781003064565]
   Okubo J, 2012, ONCOGENE, V31, P4667, DOI 10.1038/onc.2011.616
   Ono S, 2019, GENESIS, V57, DOI 10.1002/dvg.23323
   Palmer RH, 2009, BIOCHEM J, V420, P345, DOI 10.1042/BJ20090387
   Park JR, 2010, HEMATOL ONCOL CLIN N, V24, P65, DOI 10.1016/j.hoc.2009.11.011
   Perez-Pinera P, 2007, J BIOL CHEM, V282, P28683, DOI 10.1074/jbc.M704505200
   Powers C, 2002, J BIOL CHEM, V277, P14153, DOI 10.1074/jbc.M112354200
   Prasad MS, 2019, GENESIS, V57, DOI 10.1002/dvg.23276
   Pugh TJ, 2013, NAT GENET, V45, P279, DOI 10.1038/ng.2529
   Pulford K, 2004, J CELL PHYSIOL, V199, P330, DOI 10.1002/jcp.10472
   Reiff T, 2011, DEVELOPMENT, V138, P4699, DOI 10.1242/dev.072157
   Reiner DJ, 2008, CURR BIOL, V18, P1101, DOI 10.1016/j.cub.2008.06.060
   Reshetnyak AV, 2015, P NATL ACAD SCI USA, V112, P15862, DOI 10.1073/pnas.1520099112
   Riera L, 2010, J BIOL CHEM, V285, P26441, DOI 10.1074/jbc.M110.116327
   Rikova K, 2007, CELL, V131, P1190, DOI 10.1016/j.cell.2007.11.025
   Roskoski R, 2013, PHARMACOL RES, V68, P68, DOI 10.1016/j.phrs.2012.11.007
   Santo EE, 2013, CANCER RES, V73, P2189, DOI 10.1158/0008-5472.CAN-12-3767
   Sattu K, 2013, FEBS J, V280, P5269, DOI 10.1111/febs.12453
   Schleiermacher G, 2014, J CLIN ONCOL, V32, P2727, DOI 10.1200/JCO.2013.54.0674
   Schonherr C, 2011, TRANSL ONCOL, V4, P248, DOI 10.1593/tlo.11139
   SCHWAB M, 1984, NATURE, V308, P288, DOI 10.1038/308288a0
   Seo M, 2017, CELL ADHES MIGR, V11, P205, DOI 10.1080/19336918.2016.1202385
   Shtukmaster S, 2013, NEURAL DEV, V8, DOI 10.1186/1749-8104-8-12
   Siaw JT, 2020, CELL REP, V32, DOI 10.1016/j.celrep.2020.108171
   Simkin JE, 2013, PLOS ONE, V8, DOI 10.1371/journal.pone.0064077
   Simoes-Costa M, 2015, DEVELOPMENT, V142, P242, DOI 10.1242/dev.105445
   Soda M, 2007, NATURE, V448, P561, DOI 10.1038/nature05945
   Stalin LV, 2019, FRONT ONCOL, V9, DOI 10.3389/fonc.2019.00275
   Stoica GE, 2002, J BIOL CHEM, V277, P35990, DOI 10.1074/jbc.M205749200
   Stoica GE, 2001, J BIOL CHEM, V276, P16772, DOI 10.1074/jbc.M010660200
   Takita J, 2017, CANCER SCI, V108, P1913, DOI 10.1111/cas.13333
   Tomolonis JA, 2018, CELL TISSUE RES, V372, P245, DOI 10.1007/s00441-017-2747-0
   Trigg RM, 2018, CANCERS, V10, DOI 10.3390/cancers10040113
   Trochet D, 2004, AM J HUM GENET, V74, P761, DOI 10.1086/383253
   Umapathy G, 2019, APMIS, V127, P288, DOI 10.1111/apm.12940
   Umapathy G, 2014, SCI SIGNAL, V7, DOI 10.1126/scisignal.2005470
   Vernersson E, 2006, GENE EXPR PATTERNS, V6, P448, DOI 10.1016/j.modgep.2005.11.006
   Vieceli FM, 2018, DEVELOPMENT, V145, DOI 10.1242/dev.164046
   Wang LL, 2013, CANCER-AM CANCER SOC, V119, P3718, DOI 10.1002/cncr.28251
   Weiss WA, 1997, EMBO J, V16, P2985, DOI 10.1093/emboj/16.11.2985
   Whittle SB, 2017, EXPERT REV ANTICANC, V17, P369, DOI 10.1080/14737140.2017.1285230
   Wolfe GS, 2019, ENEURO, V6, DOI 10.1523/ENEURO.0244-18.2019
   Yang HL, 2007, J EXP ZOOL PART B, V308B, P269, DOI 10.1002/jez.b.21146
   Zamo A, 2002, ONCOGENE, V21, P1038, DOI 10.1038/sj.onc.1205152
   Zhang HB, 2014, P NATL ACAD SCI USA, V111, P15741, DOI 10.1073/pnas.1412009111
   Zhang Q, 2002, J IMMUNOL, V168, P466, DOI 10.4049/jimmunol.168.1.466
   Zhu SZ, 2012, CANCER CELL, V21, P362, DOI 10.1016/j.ccr.2012.02.010
   ZONDAG GCM, 1995, J BIOL CHEM, V270, P14247, DOI 10.1074/jbc.270.24.14247
NR 146
TC 6
Z9 6
U1 2
U2 7
PU MDPI
PI BASEL
PA ST ALBAN-ANLAGE 66, CH-4052 BASEL, SWITZERLAND
EI 1422-0067
J9 INT J MOL SCI
JI Int. J. Mol. Sci.
PD NOV
PY 2021
VL 22
IS 21
AR 11718
DI 10.3390/ijms222111718
PG 20
WC Biochemistry & Molecular Biology; Chemistry, Multidisciplinary
WE Science Citation Index Expanded (SCI-EXPANDED)
SC Biochemistry & Molecular Biology; Chemistry
GA XD0FQ
UT WOS:000722386100001
PM 34769149
OA Green Published, gold
DA 2023-08-27
ER

PT J
AU CARRIE, C
   LASSET, C
   BLAY, JY
   NEGRIER, S
   BOUFFET, E
   BARBET, N
   MONTBARBON, X
   WAGNER, JP
   LAPRAS, C
   DERUTY, R
   MOTTOLESE, C
   SINDOU, M
   BRET, P
   LACROZE, M
   MORNEX, F
   BRUNATMENTIGNY, M
   BIRON, P
AF CARRIE, C
   LASSET, C
   BLAY, JY
   NEGRIER, S
   BOUFFET, E
   BARBET, N
   MONTBARBON, X
   WAGNER, JP
   LAPRAS, C
   DERUTY, R
   MOTTOLESE, C
   SINDOU, M
   BRET, P
   LACROZE, M
   MORNEX, F
   BRUNATMENTIGNY, M
   BIRON, P
TI MEDULLOBLASTOMA IN ADULTS - SURVIVAL AND PROGNOSTIC FACTORS
SO RADIOTHERAPY AND ONCOLOGY
LA English
DT Article
DE MEDULLOBLASTOMA; ADULTS; SURVIVAL; PROGNOSIS; CHEMOTHERAPY; RADIOTHERAPY
ID RADIATION-THERAPY; CHEMOTHERAPY; EXPERIENCE; CHILDREN; TRIAL
AB The authors report a series of 30 adults with medulloblastoma treated after surgery between 1975 and 1990. Half the patients presented a classical medulloblastoma and the other half presented desmoplastic medulloblastoma. Brainstem infiltration was noted in 3 patients, cerebellar peduncle infiltration in 6 cases and 4 patients had cerebrospinal fluid (CSF) involvement. Tumor resection was achieved in all patients except 1, and in 5 surgery was incomplete. All patients but 2 received postoperative cerebral radiotherapy. Six patients did not receive chemotherapy before radiotherapy, 7 patients received CCNU-Vincristine concomitantly with and after irradiation, 1 patient was given a CHOP regimen, and the remaining 16 patients received the 8 drugs in a 1-day (8/1) regimen before irradiation. The median follow-up time was 104 months. The 5- and 10-year overall survival rates were 58.5% and 41%, respectively. Two toxic deaths occurred under the 8/1 regimen, and no better survival was observed for this group of patients in comparison with those receiving other regimens. Persistance of malignant cells in the CSF, brainstem involvement, cerebellar peduncle infiltration, non-radical surgery and a postoperative performance status (PS) of more than 2 were significantly correlated with an adverse outcome for overall survival in adult patients with medulloblastoma.
C1 HOP NEUROL,F-69500 BRON,FRANCE.
C3 CHU Lyon
RP CARRIE, C (通讯作者)，CTR LEON BERARD,DEPT RADIOTHERAPY,28 RUE LAENNEC,F-69373 LYON 08,FRANCE.
RI Blay, Jean-Yves/N-3966-2016; carrie, christian/K-5488-2014; Bouffet,
   Eric/AAB-8999-2020
OI Blay, Jean-Yves/0000-0001-7190-120X; carrie,
   christian/0000-0002-0766-2547; 
CR BERNARD JL, 1988, PEDIATR NEUROL SCI, V14, P159
   BLOOM HJG, 1990, INT J RADIAT ONCOL, V18, P763, DOI 10.1016/0360-3016(90)90395-Z
   BURGERS JMV, 1991, MED PEDIATR ONCOL, V19, P434
   CARRIE C, 1992, RADIOTHER ONCOL, V24, P77, DOI 10.1016/0167-8140(92)90282-Y
   EVANS AE, 1990, J NEUROSURG, V72, P572, DOI 10.3171/jns.1990.72.4.0572
   HAIE C, 1985, INT J RADIAT ONCOL, V11, P2051, DOI 10.1016/0360-3016(85)90083-5
   HALBERG FE, 1991, INT J RADIAT ONCOL, V20, P651, DOI 10.1016/0360-3016(91)90004-N
   JEREB B, 1981, CANCER, V47, P806, DOI 10.1002/1097-0142(19810215)47:4<806::AID-CNCR2820470429>3.0.CO;2-P
   KAPLAN EL, 1958, J AM STAT ASSOC, V53, P457, DOI 10.2307/2281868
   MANTEL N, 1959, J NATL CANCER I, V22, P719
   PACKER RY, 1988, ONCOLOGY, V9, P35
   PARK TS, 1983, J NEUROSURG, V58, P543, DOI 10.3171/jns.1983.58.4.0543
   PENDERGRASS TW, 1987, J CLIN ONCOL, V5, P1221, DOI 10.1200/JCO.1987.5.8.1221
   ROCHKIND S, 1991, J NEUROL NEUROSUR PS, V54, P80, DOI 10.1136/jnnp.54.1.80
   Sharma B S, 1989, Indian J Cancer, V26, P156
   SHATTER BWH, 1986, INT J RADIAT ONCOL, V12, P1771
   SILVERMAN CL, 1982, INT J RADIAT ONCOL, V8, P1869, DOI 10.1016/0360-3016(82)90443-6
   TAIT DM, 1990, EUR J CANCER, V26, P464
   TATCHER M, 1989, INT J RADIAT ONCOL, V17, P865, DOI 10.1016/0360-3016(89)90080-1
   1983, STATISTICAL SOFTWARE
NR 20
TC 36
Z9 36
U1 0
U2 1
PU ELSEVIER SCI IRELAND LTD
PI CLARE
PA CUSTOMER RELATIONS MANAGER, BAY 15, SHANNON INDUSTRIAL ESTATE CO, CLARE,
   IRELAND
SN 0167-8140
J9 RADIOTHER ONCOL
JI Radiother. Oncol.
PD DEC
PY 1993
VL 29
IS 3
BP 301
EP 307
DI 10.1016/0167-8140(93)90148-2
PG 7
WC Oncology; Radiology, Nuclear Medicine & Medical Imaging
WE Science Citation Index Expanded (SCI-EXPANDED)
SC Oncology; Radiology, Nuclear Medicine & Medical Imaging
GA MQ742
UT WOS:A1993MQ74200004
PM 8127980
DA 2023-08-27
ER

PT J
AU de Cristo, TG
   Pinto, MGL
   Valente, TC
   Hack, AKC
   Fonteque, JH
   Fernandes, NCCD
   Borges, CDC
   Casagrande, RA
AF de Cristo, Thierry Grima
   Lorena Pinto, Maicon Gaissler
   Valente, Thais Coelho
   Couto Hack, Aria Karim
   Fonteque, Joandes Henrique
   Couto de Azevedo Fernandes, Natalia Coelho
   Cirqueira Borges, Cinthya dos Santos
   Casagrande, Renata Assis
TI Medulloblastoma in a calf of the flemish breed
SO SEMINA-CIENCIAS AGRARIAS
LA English
DT Article
DE Neoplasm; neuropathology; Central nervous system; Ruminant
AB Medulloblastomas are neuroectodermal tumors of embryonic origin developing in cerebellum and spinal cord and have an unusual occurrence. When occurs in cattle, it is observed in neonatal cases, leading to multiple neurological clinical signs. Flemish cattle are considered at risk of extinction and the rare specimens of Brazil are in Lages, Santa Catarina. The case of a two-month-old calf with difficulty to remain in a standing position, imbalance, opisthotonus, strabismus, and broad-based gait is described in this study. The animal was euthanized and the necropsy showed an irregular, whitish pink, and friable mass in the cerebellar vermis region, measuring 5x6x3.8 cm associated with the dilation of the lateral ventricles, which extended through the interventricular foramen, midbrain aqueduct, and fourth ventricle. Histologically, it presented elongated triangular neuronal cells arranged in a dense sheet that sometimes encircled small areas of neuropil to form Homer-Wright pseudorosettes. These tumor characteristics were compatible with a medulloblastoma. The immunohistochemical (IHC) evaluation of the tumor demonstrated a positive staining for vimentin in neoplastic cells and filial fibrillary acidic protein in neoplastic stromal cells, non-reactive for synaptophysin, and negative for 5100 protein and pan-cvtokeratin. The histological and topographical characteristics were paramount for determining the medulloblastoma diagnosis and the IHC, panel is similar to that observed in other studies. Tumor growth is limited by skull bony structures, allowing determining that the clinical signs expressed by the animal were directly related to the compression of important functional structures due to tumor expansion. Medulloblastoma is an unusual tumor in all animal species, not previously reported in Flemish cattle, and necropsy followed by histopathological examination is essential for diagnosis.
C1 [de Cristo, Thierry Grima] Univ Estado Santa Catarina, UDESC, Curso Doutorado, Programa Posgrad Ciancia Anim,Lab Patol Anim, Lages, SC, Brazil.
   [Lorena Pinto, Maicon Gaissler] EPAGRI, Empresa Pesquisa Agr & Extensao Rural Santa Catar, Lages, SC, Brazil.
   [Valente, Thais Coelho] UDESC, Hosp Clin Vet, Programa Posgrad Ciancia Anim, Curso Mestrado, Lages, SC, Brazil.
   [Couto Hack, Aria Karim; Fonteque, Joandes Henrique] UDESC, Hosp Clin Vet, Dept Med Vet, Lages, SC, Brazil.
   [Couto de Azevedo Fernandes, Natalia Coelho; Cirqueira Borges, Cinthya dos Santos] Adolfo Lutz Inst, Nucleo Anat Patol, Sao Paulo, SP, Brazil.
   [Casagrande, Renata Assis] UDESC, Lab Patol Anim, Dept Med Vet, Lages, SC, Brazil.
C3 Universidade do Estado de Santa Catarina; Instituto Adolfo Lutz
RP Casagrande, RA (通讯作者)，UDESC, Lab Patol Anim, Dept Med Vet, Lages, SC, Brazil.
EM thierry.medvet@gmail.com; maiconpinto@epagri.sc.gov.br;
   thaaismv@yahoo.com.br; ana.hack@udesc.br; joandes.fonteque@udesc.br;
   nccafernandes@yahoo.com.br; cinthyacirqueira@yahoo.com.br;
   casagrande_vet@yahoo.com.br
RI Fernandes, Natalia/H-4537-2012; Cirqueira, Cinthya dos
   Santos/K-2249-2012
OI Fernandes, Natalia/0000-0003-4754-4200; Cirqueira, Cinthya dos
   Santos/0000-0002-3719-5505; Coelho Valente, Thais/0000-0001-7100-6870;
   Henrique Fonteque, Joandes/0000-0003-1194-6048; Grima de Cristo,
   Thierry/0000-0003-4650-0687; Pinto, Maicon/0000-0001-8515-4516
CR Agerholm JS, 2015, ACTA VET SCAND, V57, DOI 10.1186/s13028-015-0145-8
   Bianchi E, 2015, J VET INTERN MED, V29, P1117, DOI 10.1111/jvim.13568
   FANKHAUSER R, 1982, SCHWEIZ ARCH TIERH, V124, P363
   FAO, 2000, WORLD WATCH LIST DOM, Vthird
   GOETTEN A. L. F, 2013, THESIS
   Higgins R. J., 2017, Tumors in domestic animals, P834
   Hilbe M, 2007, J VET DIAGN INVEST, V19, P28, DOI 10.1177/104063870701900105
   Meurer RT, 2008, ARQ NEURO-PSIQUIAT, V66, P385, DOI 10.1590/S0004-282X2008000300020
   Saliki JT, 2004, VET CLIN N AM-FOOD A, V20, P69, DOI 10.1016/j.cvfa.2003.11.005
   Smith MO, 2009, LARGE ANIMAL INTERNA, P972
   Steinberg H, 2006, VET PATHOL, V43, P193, DOI 10.1354/vp.43-2-193
   Weber MN, 2014, VIRUS RES, V191, P117, DOI 10.1016/j.virusres.2014.07.035
NR 12
TC 1
Z9 1
U1 1
U2 2
PU UNIV ESTADUAL LONDRINA
PI LONDRINA
PA CAXIA POSTAL 6001, LONDRINA, PARANA 86501-990, BRAZIL
SN 1676-546X
EI 1679-0359
J9 SEMIN-CIENC AGRAR
JI Semin.-Cienc. Agrar.
PD MAY-JUN
PY 2019
VL 40
IS 3
BP 1365
EP 1371
DI 10.5433/1679-0359.2019v40n3p1365
PG 7
WC Agriculture, Multidisciplinary
WE Science Citation Index Expanded (SCI-EXPANDED)
SC Agriculture
GA HZ0JX
UT WOS:000468527900030
OA Green Published, gold
DA 2023-08-27
ER

PT J
AU BAJORIN, DF
   CHAPMAN, PB
   WONG, GY
   CODY, BV
   CORDONCARDO, C
   DANTES, L
   TEMPLETON, MA
   SCHEINBERG, D
   OETTGEN, HF
   HOUGHTON, AN
AF BAJORIN, DF
   CHAPMAN, PB
   WONG, GY
   CODY, BV
   CORDONCARDO, C
   DANTES, L
   TEMPLETON, MA
   SCHEINBERG, D
   OETTGEN, HF
   HOUGHTON, AN
TI TREATMENT WITH HIGH-DOSE MOUSE MONOCLONAL (ANTI-GD3) ANTIBODY-R24 IN
   PATIENTS WITH METASTATIC MELANOMA
SO MELANOMA RESEARCH
LA English
DT Article
DE MELANOMA; MONOCLONAL ANTIBODY
AB R24 is a mouse IgG3 monoclonal antibody that reacts with the ganglioside G(D3) expressed by melanoma cells and other cells of neuroectodermal origin (e.g. adrenal medulla). Antitumour activity of R24 was demonstrated in initial phase I and pilot trials, but treatment was limited by urticaria at cumulative doses of 400 mg/m2. A trial exploring intensification of the dose of R24 was conducted in eight patients. Planned doses of R24 antibody were 800 and 1200 mg/m2 over 6-8 days by continuous i.v. infusion. All patients received concomitant therapy with hydroxyzine hydrochloride and cimetidine to minimize urticaria. One patient developed anaphylaxis, after which no further therapy was given. All patients developed peripheral blood lymphopenia and marked decreases in serum complement values during treatment, suggesting depletion of two possible effector mechanisms of the antitumour effects of R24. A vascular leak syndrome, manifested by weight gain, oedema and hypotension, was evident in seven patients during the initial 24-36 h of treatment. Serum sickness syndrome was observed in six of seven evaluable patients between days 5 and 8, coincident with the onset of the human anti-globulin response to R24. One patient given 1200 mg/m2 had a minor response (38% reduction in pelvic nodes) lasting 12 months. There was no detectable increase (by immunohistochemical staining) in deposition of R24 within tumour sites at doses used in this trial compared to that observed at doses of 240 and 400 mg/m2. The maximum tolerated dose was 800 mg/m2. Dose-limiting toxicity was manifest as reversible hypertension with end-organ symptoms (chest pain or visual field defects) in patients treated with a dose of 1200 mg/m2. Hypertension was associated with marked elevation of serum and urine catecholamines, suggesting that antibody binding to normal tissues (e.g. adrenal medulla) released vasoactive catecholamines, a toxicity predicted by normal tissue binding of R24. The administration of maximal doses of R24 did not enhance deposition of R24 in tumour sites.
RP BAJORIN, DF (通讯作者)，MEM SLOAN KETTERING CANC CTR,DEPT MED,CLIN IMMUNOL SERV,1275 YORK AVE,NEW YORK,NY 10021, USA.
FU NCI NIH HHS [CA 33049] Funding Source: Medline
NR 0
TC 40
Z9 41
U1 0
U2 0
PU RAPID SCIENCE PUBLISHERS
PI LONDON
PA 2-6 BOUNDARY ROW, LONDON, ENGLAND SE1 8NH
SN 0960-8931
J9 MELANOMA RES
JI Melanoma Res.
PD DEC
PY 1992
VL 2
IS 5-6
BP 355
EP 362
DI 10.1097/00008390-199212000-00009
PG 8
WC Oncology; Dermatology; Medicine, Research & Experimental
WE Science Citation Index Expanded (SCI-EXPANDED)
SC Oncology; Dermatology; Research & Experimental Medicine
GA KL162
UT WOS:A1992KL16200009
PM 1292783
DA 2023-08-27
ER

PT J
AU Kimura, N
   Takekoshi, K
   Naruse, M
AF Kimura, Noriko
   Takekoshi, Kazuhiro
   Naruse, Mitsuhide
TI Risk Stratification on Pheochromocytoma and Paraganglioma from
   Laboratory and Clinical Medicine
SO JOURNAL OF CLINICAL MEDICINE
LA English
DT Review
DE pheochromocytoma; paraganglioma; GAPP; metastasis; prognosis;
   catecholamine; gene mutation; immunohistochemistry; pathology; diagnosis
ID GLAND SCALED SCORE; MALIGNANT PHEOCHROMOCYTOMA; GENE-MUTATIONS; SDHB;
   IMMUNOHISTOCHEMISTRY; PATHOGENESIS
AB Pheochromocytoma (PCC) and sympathetic paraganglioma (PGL) are rare neuroendocrine tumors characterized by catecholamine production in the adrenal medulla and extra-adrenal paraganglia. PCC and PGL (PPGL) with metastasis was termed malignant PPGL. However, the distinction between benign and malignant PPGLs has been debated. Currently, all PPGLs are believed to have some metastatic potential and are assigned malignant tumors (ICD-O/3) by the WHO Classification of Endocrine Organs (2017, 4th edition). Therefore, the previous categories benign and malignant PPGL have been eliminated in favor of risk stratification approach. The Grading of Adrenal Pheochromocytoma and Paraganglioma (GAPP) is a tool for risk stratification for predicting metastasis and the prognosis of patients. At least 30% of PPGLs are hereditary, with 20 genes identified and genotype-phenotype correlations clarified. Of these genes, VHL, RET and NF1 have been well investigated and are the primary cause of bilateral PCC. In addition, mutation of succinate dehydrogenase gene subunits SDHB and SDHD are strongly correlated with extra-adrenal location, younger age, multiple tumors, metastasis and poor prognosis. Disease stratification by catecholamine phenotype and molecular profiling correlates with histological grading by GAPP. PPGLs should be understood comprehensively based on clinical, biochemical, molecular and pathological data for patient care. A flow chart for pathological diagnosis is included.
C1 [Kimura, Noriko] Natl Hosp Org Hakodate Hosp, Dept Diagnost Pathol, Dept Clin Res, Pathol Div, Hakodate, Hokkaido 0418512, Japan.
   [Takekoshi, Kazuhiro] Univ Tsukuba, Div Sports Med, Fac Med, Tsukuba, Ibaraki 3058575, Japan.
   [Naruse, Mitsuhide] Natl Hosp Org, Kyoto Med Ctr, Dept Endocrinol Metab & Hypertens, Kyoto 6128555, Japan.
C3 University of Tsukuba
RP Kimura, N (通讯作者)，Natl Hosp Org Hakodate Hosp, Dept Diagnost Pathol, Dept Clin Res, Pathol Div, Hakodate, Hokkaido 0418512, Japan.
EM kimura-path@hnh.hosp.go.jp; k-takemd@md.tsukuba.ac.jp;
   mnaruse@kyotolan.hosp.go.jp
CR Amar L, 2016, EUR J ENDOCRINOL, V175, pR135, DOI 10.1530/EJE-16-0189
   Baysal BE, 2002, J MED GENET, V39, P178, DOI 10.1136/jmg.39.3.178
   Bellingham GA, 2008, CAN J ANAESTH, V55, P295, DOI 10.1007/BF03017207
   Benn DE, 2015, ENDOCR-RELAT CANCER, V22, pT91, DOI 10.1530/ERC-15-0268
   Comino-Mendez I, 2011, NAT GENET, V43, P663, DOI 10.1038/ng.861
   Dahia PLM, 2014, NAT REV CANCER, V14, P108, DOI 10.1038/nrc3648
   Dahia PLM, 2005, PLOS GENET, V1, P72, DOI 10.1371/journal.pgen.0010008
   Eisenhofer G, 2012, ENDOCR PATHOL, V23, P4, DOI 10.1007/s12022-011-9188-1
   Favier J, 2012, ENDOCR PATHOL, V23, P34, DOI 10.1007/s12022-011-9189-0
   Gill AJ, 2010, HUM PATHOL, V41, P805, DOI 10.1016/j.humpath.2009.12.005
   Gimenez-Roqueplo AP, 2012, HORM METAB RES, V44, P328, DOI 10.1055/s-0031-1301302
   Goffredo P, 2013, J SURG ONCOL, V107, P659, DOI 10.1002/jso.23297
   Hamidi O, 2017, J CLIN ENDOCR METAB, V102, P3296, DOI 10.1210/jc.2017-00992
   Harari A, 2011, AM J SURG, V201, P693, DOI 10.1016/j.amjsurg.2010.04.012
   KIMURA N, 1992, VIRCHOWS ARCH A, V421, P25, DOI 10.1007/BF01607135
   Kimura N., 2017, WHO CLASSIFICATION T, V4th, P190
   Kimura N, 2015, INT J ENDOCR ONCOL, V2, P193, DOI 10.2217/ije.15.16
   Kimura N, 2014, ENDOCR-RELAT CANCER, V21, P405, DOI 10.1530/ERC-13-0494
   Kimura N, 2014, ENDOCR-RELAT CANCER, V21, pL13, DOI 10.1530/ERC-13-0530
   King KS, 2014, MOL CELL ENDOCRINOL, V386, P92, DOI 10.1016/j.mce.2013.07.032
   Koh JM, 2017, PLOS ONE, V12, DOI 10.1371/journal.pone.0187398
   Korevaar TIM, 2011, ENDOCRINE, V40, P354, DOI 10.1007/s12020-011-9545-3
   Korpershoek E, 2011, J CLIN ENDOCR METAB, V96, pE1472, DOI 10.1210/jc.2011-1043
   Matsuda Y, 2017, ENDOCR PATHOL, V28, P36, DOI 10.1007/s12022-016-9457-0
   Naruse M., 2011, P END SOC 93 ANN M E, P2
   Neumann HPH, 2002, NEW ENGL J MED, V346, P1459, DOI 10.1056/NEJMoa020152
   Neville AM, 1969, FUNCTIONAL PATHOLOGY, P219
   Nolting S, 2012, ENDOCR PATHOL, V23, P21, DOI 10.1007/s12022-012-9199-6
   Papathomas TG, 2015, MODERN PATHOL, V28, P807, DOI 10.1038/modpathol.2015.41
   Plouin PF, 2016, EUR J ENDOCRINOL, V174, pG1, DOI 10.1530/EJE-16-0033
   Pollard PJ, 2006, J CLIN ENDOCR METAB, V91, P4593, DOI 10.1210/jc.2006-0920
   Roman-Gonzalez A, 2017, CURR OPIN ENDOCRINOL, V24, P174, DOI 10.1097/MED.0000000000000330
   Thompson LD, 2004, WHO CLASSIFICATION T, P147
   Thompson LDR, 2002, AM J SURG PATHOL, V26, P551, DOI 10.1097/00000478-200205000-00002
   Timmers HJLM, 2008, J CLIN ENDOCR METAB, V93, P4826, DOI 10.1210/jc.2008-1093
   Tischler A.S., 2017, WHO CLASSIFICATION T, P262
   Tischler AS, 2017, WHO CLASSIFICATION T, P183
   van der Harst E, 2002, EUR J ENDOCRINOL, V147, P85, DOI 10.1530/eje.0.1470085
   van Nederveen FH, 2009, LANCET ONCOL, V10, P764, DOI 10.1016/S1470-2045(09)70164-0
   Wu D, 2009, AM J SURG PATHOL, V33, P599, DOI 10.1097/PAS.0b013e318190d12e
NR 40
TC 50
Z9 51
U1 1
U2 7
PU MDPI
PI BASEL
PA ST ALBAN-ANLAGE 66, CH-4052 BASEL, SWITZERLAND
SN 2077-0383
J9 J CLIN MED
JI J. Clin. Med.
PD SEP
PY 2018
VL 7
IS 9
AR 242
DI 10.3390/jcm7090242
PG 11
WC Medicine, General & Internal
WE Science Citation Index Expanded (SCI-EXPANDED)
SC General & Internal Medicine
GA GU9AK
UT WOS:000445635800016
PM 30150569
OA Green Submitted, Green Published, gold
DA 2023-08-27
ER

PT J
AU Ait-Ali, D
   Turquier, V
   Tanguy, Y
   Thouennon, E
   Ghzili, H
   Mounien, L
   Derambure, C
   Jegou, S
   Salier, JP
   Vaudry, H
   Eiden, LE
   Anouar, Y
AF Ait-Ali, Djida
   Turquier, Valerie
   Tanguy, Yannick
   Thouennon, Erwan
   Ghzili, Hafida
   Mounien, Lourdes
   Derambure, Celine
   Jegou, Sylvie
   Salier, Jean-Philippe
   Vaudry, Hubert
   Eiden, Lee E.
   Anouar, Youssef
TI Tumor necrosis factor (TNF)-alpha persistently activates nuclear
   Factor-kappa B signaling through the type 2 TNF receptor in chromaffin
   cells: Implications for long-term regulation of neuropeptide gene
   expression in inflammation
SO ENDOCRINOLOGY
LA English
DT Article
ID AIRWAY SMOOTH-MUSCLE; PROTEIN-KINASE-C; INTRACELLULAR CALCIUM;
   NITRIC-OXIDE; FACTOR-ALPHA; ADRENOCHROMAFFIN CELLS; TRANSCRIPTION
   FACTORS; MESSENGER-RNAS; T-LYMPHOCYTES; GALANIN GENE
AB Chromaffin cells of the adrenal medulla elaborate and secrete catecholamines and neuropeptides for hormonal and paracrine signaling in stress and during inflammation. We have recently documented the action of the cytokine TNF-alpha on neuropeptide secretion and biosynthesis in isolated bovine chromaffin cells. Here, we demonstrate that the type 2 TNF-alpha receptor (TNF-R2) mediates TNF-alpha signaling in chromaffin cells via activation of nuclear factor (NF)-kappa B. Microarray and suppression subtractive hybridization have been used to identify TNF-alpha target genes in addition to those encoding the neuropeptides galanin, vasoactive intestinal polypeptide, and secretogranin II in chromaffin cells. TNF-alpha, acting through the TNF-R2, causes an early up-regulation of NF-kappa B, long-lasting induction of the NF-kappa B target gene inhibitor B (I kappa B), and persistent stimulation of other NF-kappa B-associated genes including mitogen-inducible gene-6 (MIG-6), which acts as an I kappa B signaling antagonist, and butyrate-induced transcript 1. Consistent with long-term activation of the NF-kappa B signaling pathway, delayed induction of neuropeptide gene transcription by TNF-alpha in chromaffin cells is blocked by an antagonist of NF-kappa B signaling. TNF-alpha-dependent signaling in neuroendocrine cells thus leads to a unique, persistent mode of NF-kappa B activation that features long-lasting transcription of both I kappa B and MIG-6, which may play a role in the long-lasting effects of TNF-alpha in regulating neuropeptide output from the adrenal, a potentially important feedback station for modulating longterm cytokine effects in inflammation.
C1 [Ait-Ali, Djida; Turquier, Valerie; Tanguy, Yannick; Thouennon, Erwan; Ghzili, Hafida; Mounien, Lourdes; Jegou, Sylvie; Vaudry, Hubert; Anouar, Youssef] Univ Rouen, INSERM, European Inst Peptide Res IFRM23, Lab Cellular & Mol Neuroendocrinol,U413, F-76821 Mont St Aignan, France.
   [Ait-Ali, Djida; Eiden, Lee E.] NIMH, Mol Neurosci Sect, Lab Cellular & Mol Regulat, NIH, Bethesda, MD 20892 USA.
   [Derambure, Celine; Salier, Jean-Philippe] Fac Med & Pharm, European Inst Peptide Res, INSERM, U519, F-76183 Rouen, France.
C3 Institut National de la Sante et de la Recherche Medicale (Inserm);
   Universite de Rouen Normandie; National Institutes of Health (NIH) -
   USA; NIH National Institute of Mental Health (NIMH); Institut National
   de la Sante et de la Recherche Medicale (Inserm); Universite de Rouen
   Normandie
RP Anouar, Y (通讯作者)，Univ Rouen, INSERM, European Inst Peptide Res IFRM23, Lab Cellular & Mol Neuroendocrinol,U413, F-76821 Mont St Aignan, France.
EM youssef.anouar@univ-rouen.fr
RI Anouar, Youssef/F-9683-2017
OI Mounien, Lourdes/0000-0002-9221-5783; Eiden, Lee/0000-0001-7524-944X;
   Derambure, celine/0000-0002-6722-5955
FU Intramural NIH HHS [Z01 MH002386] Funding Source: Medline
CR Ait-Ali D, 2004, MOL ENDOCRINOL, V18, P1721, DOI 10.1210/me.2003-0129
   Alexandre D, 2000, J COMP NEUROL, V421, P234, DOI 10.1002/(SICI)1096-9861(20000529)421:2<234::AID-CNE8>3.0.CO;2-S
   Andreis PG, 2007, INT J MOL MED, V19, P511
   Anouar Y, 1999, MOL PHARMACOL, V56, P162, DOI 10.1124/mol.56.1.162
   ANOUAR Y, 1994, J BIOL CHEM, V269, P6823
   Bar-Or C, 2007, TRENDS GENET, V23, P200, DOI 10.1016/j.tig.2007.02.003
   Beinke S, 2004, BIOCHEM J, V382, P393, DOI 10.1042/BJ20040544
   Blais V, 2004, J IMMUNOL, V172, P7043, DOI 10.4049/jimmunol.172.11.7043
   Bogdan C, 2001, NAT IMMUNOL, V2, P907, DOI 10.1038/ni1001-907
   Bornstein SR, 1996, ENDOCR RES, V22, P819, DOI 10.1080/07435809609043781
   BRAM RJ, 1994, NATURE, V371, P355, DOI 10.1038/371355a0
   CHIAO PJ, 1994, P NATL ACAD SCI USA, V91, P28, DOI 10.1073/pnas.91.1.28
   CHOMCZYNSKI P, 1987, ANAL BIOCHEM, V162, P159
   Cooper JT, 1996, J BIOL CHEM, V271, P18068, DOI 10.1074/jbc.271.30.18068
   Courilleau D, 2000, J BIOL CHEM, V275, P17344, DOI 10.1074/jbc.M000887200
   Diatchenko L, 1996, P NATL ACAD SCI USA, V93, P6025, DOI 10.1073/pnas.93.12.6025
   Gewirtz AT, 2000, J CLIN INVEST, V105, P79, DOI 10.1172/JCI8066
   Ghosh S, 2002, CELL, V109, pS81, DOI 10.1016/S0092-8674(02)00703-1
   Grilli M, 1996, J BIOL CHEM, V271, P15002, DOI 10.1074/jbc.271.25.15002
   GUERRINI L, 1995, P NATL ACAD SCI USA, V92, P9077, DOI 10.1073/pnas.92.20.9077
   Han B, 2000, AM J PHYSIOL-CELL PH, V278, pC344, DOI 10.1152/ajpcell.2000.278.2.C344
   Hansen A, 2007, NAT METHODS, V4, P35, DOI 10.1038/NMETH977
   Holloway MP, 1998, J BIOL CHEM, V273, P16346, DOI 10.1074/jbc.273.26.16346
   HUBANK M, 1994, NUCLEIC ACIDS RES, V22, P5640, DOI 10.1093/nar/22.25.5640
   Jefferson KK, 1999, J IMMUNOL, V163, P5183
   Karin M, 2002, NAT REV CANCER, V2, P301, DOI 10.1038/nrc780
   KOFLER B, 1995, DNA CELL BIOL, V14, P321, DOI 10.1089/dna.1995.14.321
   KRUPPA G, 1992, J IMMUNOL, V148, P3152
   LAEGREID A, 1994, J BIOL CHEM, V269, P7785
   Li QT, 2002, NAT REV IMMUNOL, V2, P725, DOI 10.1038/nri910
   LIANG P, 1992, SCIENCE, V257, P967, DOI 10.1126/science.1354393
   Lilienbaum A, 2003, MOL CELL BIOL, V23, P2680, DOI 10.1128/MCB.23.8.2680-2698.2003
   Makkinje A, 2000, J BIOL CHEM, V275, P17838, DOI 10.1074/jbc.M909735199
   Malek S, 2003, J BIOL CHEM, V278, P23094, DOI 10.1074/jbc.M301022200
   Marchetti L, 2004, J BIOL CHEM, V279, P32869, DOI 10.1074/jbc.M311766200
   McFarlane SM, 2001, BIOCHEM PHARMACOL, V61, P749, DOI 10.1016/S0006-2952(01)00530-5
   Mishra JP, 2005, J BIOL CHEM, V280, P26825, DOI 10.1074/jbc.M500244200
   Pahl HL, 1996, FEBS LETT, V392, P129, DOI 10.1016/0014-5793(96)00800-9
   Pascual RM, 2006, AM J PHYSIOL-LUNG C, V290, pL501, DOI 10.1152/ajplung.00420.2005
   Quinlan KL, 1999, J IMMUNOL, V163, P5656
   Rahman A, 1999, J IMMUNOL, V162, P5466
   RATTNER A, 1991, MOL CELL BIOL, V11, P1017, DOI 10.1128/MCB.11.2.1017
   Rivest S, 2001, PSYCHONEUROENDOCRINO, V26, P761, DOI 10.1016/S0306-4530(01)00064-6
   Salmenkivi K, 2001, J CLIN ENDOCR METAB, V86, P5615, DOI 10.1210/jc.86.11.5615
   SCHRECK R, 1992, J EXP MED, V175, P1181, DOI 10.1084/jem.175.5.1181
   STEFFAN NM, 1995, J IMMUNOL, V155, P4685
   SUH HW, 1995, J NEUROCHEM, V64, P608
   Sun L, 1998, ONCOGENE, V16, P2095, DOI 10.1038/sj.onc.1201731
   SUN SC, 1993, SCIENCE, V259, P1912, DOI 10.1126/science.8096091
   Tammali R, 2007, CANCER LETT, V252, P299, DOI 10.1016/j.canlet.2007.01.001
   Thommesen L, 2005, J BIOCHEM MOL BIOL, V38, P281
   Tomsig JL, 2004, BIOCHEM J, V378, P1089, DOI 10.1042/BJ20031654
   Trushin SA, 1999, J BIOL CHEM, V274, P22923, DOI 10.1074/jbc.274.33.22923
   Tsunoda T, 2002, CANCER RES, V62, P5668
   Turquier V, 2001, MOL PHARMACOL, V60, P42, DOI 10.1124/mol.60.1.42
   Vicente S, 2002, J NEUROSCI RES, V69, P327, DOI 10.1002/jnr.10222
   Wolkersdorfer M, 1996, MOL BRAIN RES, V38, P260, DOI 10.1016/0169-328X(95)00343-Q
   Wrona D, 2006, J NEUROIMMUNOL, V172, P38, DOI 10.1016/j.jneuroim.2005.10.017
   ZHANG YH, 2000, TIANRAN CHANWU YANJI, V12, P83
NR 59
TC 27
Z9 27
U1 0
U2 3
PU ENDOCRINE SOC
PI CHEVY CHASE
PA 8401 CONNECTICUT AVE, SUITE 900, CHEVY CHASE, MD 20815-5817 USA
SN 0013-7227
J9 ENDOCRINOLOGY
JI Endocrinology
PD JUN
PY 2008
VL 149
IS 6
BP 2840
EP 2852
DI 10.1210/en.2007-1192
PG 13
WC Endocrinology & Metabolism
WE Science Citation Index Expanded (SCI-EXPANDED)
SC Endocrinology & Metabolism
GA 303PP
UT WOS:000256053100021
PM 18292192
OA Bronze, Green Published
DA 2023-08-27
ER

PT J
AU Kommidi, H
   Tosi, U
   Maachani, UB
   Guo, H
   Marnell, CS
   Law, B
   Souweidane, MM
   Ting, R
AF Kommidi, Harikrishna
   Tosi, Umberto
   Maachani, Uday B.
   Guo, Hua
   Marnell, Christopher S.
   Law, Benedict
   Souweidane, Mark M.
   Ting, Richard
TI F-18-Radiolabeled Panobinostat Allows for Positron Emission Tomography
   Guided Delivery of a Histone Deacetylase Inhibitor
SO ACS MEDICINAL CHEMISTRY LETTERS
LA English
DT Article
DE positron emission tomography; drug delivery; glioblastoma; histone
   deacetylase; panobinostat; imaging
ID CONVECTION-ENHANCED DELIVERY; IMAGING PROBES; BRAIN; PET; PEPTIDES;
   ORGANOTRIFLUOROBORATE; SOLVOLYSIS; SYSTEM; TUMORS
AB Histone deacetylase (HDAC) inhibition is becoming an increasingly popular approach to treat cancer, as HDAC overexpression is common in many malignancies. The blood-brain barrier (BBB) prevents systemically delivered drugs from reaching brain at effective concentration, making small-molecule-HDAC inhibition in brain tumors particularly challenging. To circumvent the BBB, novel routes for administering therapeutics are being considered in the clinic, and a need exists for drugs whose deliveries can be directly imaged, so that effective delivery across the BBB can be monitored. We report chemistry for radiolabeling the HDAC inhibitor, panobinostat, with fluoride-18 (compound-1). Like panobinostat, compound 1 retains nanomolar efficacy in diffuse intrinsic pontine glioma (DIPG IV and XIII) cells (IC50 = 122 and 108 nM, respectively), with lesser activity against U87 glioma. With a favorable therapeutic ratio, 1 is highly selective to glioma and demonstrates considerably less toxicity toward healthy astrocyte controls (IC50 = 5265 nM). Compound 1 is stable in aqueous solution at physiological pH (>7 days, fetal bovine serum), and its delivery can be imaged by positron emission tomography (PET). Compound 1 is synthesized in two steps, and employs rapid, late-stage aqueous isotopic exchange F-18-radiochemistry. PET is used to image the in vivo delivery of [F-18]-1 to the murine central nervous system via convection enhanced delivery.
C1 [Kommidi, Harikrishna; Guo, Hua; Law, Benedict; Ting, Richard] Weill Cornell Med, Mol Imaging Innovat Inst, Dept Radiol, New York, NY 10065 USA.
   [Tosi, Umberto; Maachani, Uday B.; Marnell, Christopher S.; Souweidane, Mark M.] Weill Cornell Med, Dept Neurol Surg, New York, NY 10065 USA.
C3 Cornell University; Weill Cornell Medicine; Cornell University; Weill
   Cornell Medicine
RP Ting, R (通讯作者)，Weill Cornell Med, Mol Imaging Innovat Inst, Dept Radiol, New York, NY 10065 USA.
EM rct2001@med.cornell.edu
RI Tosi, Umberto/AAL-9793-2020
OI Tosi, Umberto/0000-0003-0847-2400; Maachani, Uday
   Bhanu/0000-0003-4089-0979; Ting, Richard/0000-0003-2096-5232; Marnell,
   Christopher/0000-0002-5045-8496
FU National Institute of Biomedical Imaging and Bioengineering [K99/R00
   (EB013904)]; Alex Lemonade Stand Foundation for Childhood Cancer;
   Matthew Larson Foundation for Pediatric Brain Tumors Research Grant;
   Cristian Rivera Foundation; St. Baldrick's Summer Fellow Grant; US
   Department of Defense Congressionally Directed Research Projects Special
   Emphasis Grant on Pediatric Brain Tumors [CA160373]
FX The project was supported by grants by the National Institute of
   Biomedical Imaging and Bioengineering K99/R00 (EB013904), the Alex
   Lemonade Stand Foundation for Childhood Cancer, the Matthew Larson
   Foundation for Pediatric Brain Tumors Research Grant, The Cristian
   Rivera Foundation grant, a St. Baldrick's Summer Fellow Grant, and a US
   Department of Defense Congressionally Directed Research Projects Special
   Emphasis Grant on Pediatric Brain Tumors (CA160373).
CR An FF, 2016, AM J ROENTGENOL, V207, P266, DOI 10.2214/AJR.16.16181
   Bernard-Gauthier V, 2016, BIOCONJUGATE CHEM, V27, P267, DOI 10.1021/acs.bioconjchem.5b00560
   Bernard-Gauthier V, 2014, BIOMED RES INT, V2014, DOI 10.1155/2014/454503
   Cawthorne C, 2013, MOL CANCER THER, V12, P819, DOI 10.1158/1535-7163.MCT-12-0905
   Goodwin CR, 2016, CLIN NEUROL NEUROSUR, V142, P120, DOI 10.1016/j.clineuro.2016.01.007
   Grasso CS, 2015, NAT MED, V21, P555, DOI 10.1038/nm.3855
   Hendricks JA, 2011, J MED CHEM, V54, P5576, DOI 10.1021/jm200620f
   Hooker JM, 2010, ACS CHEM NEUROSCI, V1, P65, DOI 10.1021/cn9000268
   Jones C, 2017, NEURO-ONCOLOGY, V19, P153, DOI 10.1093/neuonc/now101
   Kommidi H, 2017, THERANOSTICS, V7, P2377, DOI 10.7150/thno.19408
   Li W, 2015, SCI ADV, V1, DOI 10.1126/sciadv.1500169
   Lindner S, 2014, BIOCONJUGATE CHEM, V25, P738, DOI 10.1021/bc400588e
   Liu ZB, 2015, NAT PROTOC, V10, P1423, DOI 10.1038/nprot.2015.090
   Liu ZB, 2015, CHEM-EUR J, V21, P3924, DOI 10.1002/chem.201405829
   Liu ZB, 2014, ANGEW CHEM INT EDIT, V53, P11876, DOI 10.1002/anie.201406258
   Meng QQ, 2015, MOL PHARMACEUT, V12, P2469, DOI 10.1021/acs.molpharmaceut.5b00167
   Ostrom QT, 2014, NEURO-ONCOLOGY, V16, P1, DOI [10.1093/neuonc/nov189, 10.1093/neuonc/nou327, 10.1093/neuonc/nou223]
   Pettazzoni P, 2011, FREE RADICAL BIO MED, V50, P313, DOI 10.1016/j.freeradbiomed.2010.11.011
   Reid AE, 2009, NUCL MED BIOL, V36, P247, DOI 10.1016/j.nucmedbio.2008.12.005
   Schirrmacher R, 2006, ANGEW CHEM INT EDIT, V45, P6047, DOI 10.1002/anie.200600795
   Siegal T, 2013, NEURO-ONCOLOGY, V15, P656, DOI 10.1093/neuonc/not016
   Singleton WG, 2017, INT J NANOMED, V12, P1385, DOI 10.2147/IJN.S125300
   Souweidane MM, 2014, J NEUROSURG-PEDIATR, V13, P273, DOI 10.3171/2013.10.PEDS13421
   Ting R, 2008, J AM CHEM SOC, V130, P12045, DOI 10.1021/ja802734t
   Ting R, 2008, J ORG CHEM, V73, P4662, DOI 10.1021/jo800681d
   Tosi U, 2017, INT J MOL SCI, V18, DOI 10.3390/ijms18020351
   Wangler C, 2012, NAT PROTOC, V7, P1946, DOI 10.1038/nprot.2012.109
   Wang C, 2014, AM J NUCL MED MOLEC, V4, P29
   Wang M., 2017, MOL CANC THER
   Yeh HH, 2013, NEUROIMAGE, V64, P630, DOI 10.1016/j.neuroimage.2012.09.019
NR 30
TC 18
Z9 18
U1 3
U2 21
PU AMER CHEMICAL SOC
PI WASHINGTON
PA 1155 16TH ST, NW, WASHINGTON, DC 20036 USA
SN 1948-5875
J9 ACS MED CHEM LETT
JI ACS Med. Chem. Lett.
PD FEB
PY 2018
VL 9
IS 2
BP 114
EP 119
DI 10.1021/acsmedchemlett.7b00471
PG 6
WC Chemistry, Medicinal
WE Science Citation Index Expanded (SCI-EXPANDED); Index Chemicus (IC)
SC Pharmacology & Pharmacy
GA FW0AY
UT WOS:000424954600011
PM 29456798
OA Green Published
DA 2023-08-27
ER

PT J
AU Gezer, E
   Canturk, Z
   Cetinarslan, B
   Selek, A
   Sozen, M
   Vural, C
   Canturk, NZ
   Okay, IE
AF Gezer, E.
   Canturk, Z.
   Cetinarslan, B.
   Selek, A.
   Sozen, M.
   Vural, C.
   Canturk, N. Z.
   Okay, I. E.
TI CUSHING'S SYNDROME DUE TO PRIMARY BILATERAL MACRONODULAR ADRENAL
   HYPERPLASIA AND METACHRONOUS PHEOCHROMOCYTOMA
SO ACTA ENDOCRINOLOGICA-BUCHAREST
LA English
DT Article
DE Cushing's syndrome; Primary bilateral macronodular hyperplasia;
   Pheochromocytoma
ID TUMOR
AB Introduction. Primary bilateral macronodular adrenal hyperplasia (PBMAH) is one of the uncommon causes of endogenous Cushing's syndrome (CS). Pheochromocytoma (PCC) is another adrenal tumor which is derived from neural crest arising in the adrenal medulla. Here we are reporting a case with recurrent overt CS due to PBMAH, 2 years after unilateral adrenalectomy, concomitant with recently developed PCC.
   Case Presentation. A 43-year-old woman was admitted to our clinic with a 30 kg weight gain, proximal muscle weakness, menstrual irregularity, easy bruising and excessive hair growth on face and body.The lab results were compatible with a diagnosis of solely ACTH-independent CS. Screening showed bilateral macronodular lesions and she underwent right adrenalectomy. Postoperatively, she had lost weight and her well-being had improved; 2 years later, she developed CS and paroxysmal hypertension. The left adrenal gland was laparoscopically removed. Histopatologically, the lesion was reported as a typical PCC and macronodularmicronodular hyperplasia of the adrenal tissue surrounding that lesion.
   Conclusions. Pheochromocytoma with synchronous ACTH-independent CS originating from the same adrenal gland is very rare. To the best of our knowledge,our case is the first one describing the coexistence of overt ACTHindependent CS due to PBMAH and metachronous PCC. The importance of detailed re-evaluation of patients with recurrent ACTH-independent CS is highlighted here.
C1 [Gezer, E.; Canturk, Z.; Cetinarslan, B.; Selek, A.; Sozen, M.] Kocaeli Univ, Endocrinol & Metab, TR-41380 Kocaeli, Turkey.
   [Vural, C.] Kocaeli Univ, Pathol, Kocaeli, Turkey.
   [Canturk, N. Z.; Okay, I. E.] Kocaeli Univ, Gen Surg, Kocaeli, Turkey.
C3 Kocaeli University; Kocaeli University; Kocaeli University
RP Gezer, E (通讯作者)，Kocaeli Univ, Endocrinol & Metab, TR-41380 Kocaeli, Turkey.
EM gezer_emre@hotmail.com
CR Alsabek MB, 2017, INT J SURG CASE REP, V31, P254, DOI 10.1016/j.ijscr.2017.01.010
   BRUINING HA, 1985, WORLD J SURG, V9, P639, DOI 10.1007/BF01656073
   COPE O, 1952, J CLIN ENDOCR METAB, V12, P875, DOI 10.1210/jcem-12-7-875
   COUTINHO HB, 1953, P SOC EXP BIOL MED, V84, P137
   Donatini G, 2013, UPDATES SURG-ITALY, V65, P161, DOI 10.1007/s13304-011-0132-1
   Erem C, 2005, J ENDOCRINOL INVEST, V28, P561, DOI 10.1007/BF03347247
   Falhammar H, 2017, ENDOCRINE, V55, P305, DOI 10.1007/s12020-016-1127-y
   Farrugia Frederick-Anthony, 2019, Endocr Regul, V53, P191, DOI 10.2478/enr-2019-0020
   Finkenstedt G, 1999, J ENDOCRINOL INVEST, V22, P551, DOI 10.1007/BF03343608
   Gabi JN, 2018, J ENDOCR SOC, V2, P621, DOI 10.1210/js.2018-00086
   Ghander C, 2012, LANCET, V380, P1683, DOI 10.1016/S0140-6736(12)60438-3
   Hasassri ME, 2017, WORLD J SURG, V41, P3147, DOI 10.1007/s00268-017-4110-8
   Higuchi K, 2015, INT J UROL, V22, P135
   Lacroix A, 2009, BEST PRACT RES CL EN, V23, P245, DOI 10.1016/j.beem.2008.10.011
   Lee MHN, 2020, CASE REP ENDOCRINOL, V2020, DOI 10.1155/2020/4869467
   Manger William M, 2002, J Clin Hypertens (Greenwich), V4, P62
   WILLIAMS GA, 1960, J CLIN ENDOCR METAB, V20, P622, DOI 10.1210/jcem-20-4-622
NR 17
TC 0
Z9 0
U1 0
U2 0
PU EDITURA ACAD ROMANE
PI BUCURESTI
PA CALEA 13 SEPTEMBRIE NR 13, SECTOR 5, BUCURESTI 050711, ROMANIA
SN 1841-0987
EI 1843-066X
J9 ACTA ENDOCRINOL-BUCH
JI Acta Endocrinol.
PD JUL-SEP
PY 2022
VL 18
IS 3
BP 361
EP 367
DI 10.4183/aeb.2022.361
PG 7
WC Endocrinology & Metabolism
WE Science Citation Index Expanded (SCI-EXPANDED)
SC Endocrinology & Metabolism
GA 8I8WF
UT WOS:000922008200014
PM 36699163
OA Green Published
DA 2023-08-27
ER

PT J
AU Agaimy, A
   Erlenbach-Wunsch, K
   Konukiewitz, B
   Schmitt, AM
   Rieker, RJ
   Vieth, M
   Kiesewetter, F
   Hartmann, A
   Zamboni, G
   Perren, A
   Kloppel, G
AF Agaimy, Abbas
   Erlenbach-Wuensch, Katharina
   Konukiewitz, Bjoern
   Schmitt, Anja M.
   Rieker, Ralf J.
   Vieth, Michael
   Kiesewetter, Franklin
   Hartmann, Arndt
   Zamboni, Giuseppe
   Perren, Aurel
   Kloeppel, Guenter
TI ISL1 expression is not restricted to pancreatic well-differentiated
   neuroendocrine neoplasms, but is also commonly found in well and poorly
   differentiated neuroendocrine neoplasms of extrapancreatic origin
SO MODERN PATHOLOGY
LA English
DT Article
DE ISL1; ISL1-expression; neuroendocrine carcinomas; neuroendocrine
   neoplasms; neuroendocrine tumors; non-pancreatic tissues; pancreas
ID HOMEOBOX GENE ISL-1; ENDOCRINE PANCREAS; PROTEIN ISL-1; DOMAIN; TUMORS;
   CELLS; ISLET-1; HOMEODOMAIN; SURVIVAL; RAT
AB The human insulin gene enhancer-binding protein islet-1 (ISL1) is a transcription factor involved in the differentiation of the neuroendocrine pancreatic cells. Recent studies identified ISL1 as a marker for pancreatic well-differentiated neuroendocrine neoplasms. However, little is known about ISL1 expression in pancreatic poorly differentiated and in extrapancreatic well and poorly differentiated neuroendocrine neoplasms. We studied the immunohistochemical expression of ISL1 in 124 neuroendocrine neoplasms. Among pancreatic neuroendocrine neoplasms, 12/13 with poor differentiation were negative, whereas 5/7 with good differentiation but a Ki67 >20% were positive. In extrapancreatic neuroendocrine neoplasms, strong positivity was found in Merkel cell carcinomas (25/25), pulmonary small cell neuroendocrine carcinomas (21/23), medullary thyroid carcinomas (9/9), paragangliomas/pheochromocytomas (6/6), adrenal neuroblastomas (8/8) and head and neck neuroendocrine carcinomas (4/5), whereas no or only weak staining was recorded in pulmonary carcinoids (3/15), olfactory neuroblastomas (1/4) and basaloid head and neck squamous cell carcinomas (0/15). ISL1 stained the neuroendocrine carcinoma component of 5/8 composite carcinomas and also normal neuroendocrine cells in the thyroid, adrenal medulla, stomach and colorectum. Poorly differentiated neuroendocrine neoplasms, regardless of their ISL1 expression, were usually TP53 positive. Our results show the almost ubiquitous expression of ISL1 in extrapancreatic poorly differentiated neuroendocrine neoplasms and neuroblastic malignancies and its common loss in pancreatic poorly differentiated neuroendocrine neoplasms. These findings modify the role of ISL1 as a marker for pancreatic neuroendocrine neoplasms and suggest that ISL1 has a broader involvement in differentiation and growth of neuroendocrine neoplasms than has so far been assumed.
C1 [Agaimy, Abbas; Erlenbach-Wuensch, Katharina; Rieker, Ralf J.; Hartmann, Arndt] Univ Hosp, Inst Pathol, Erlangen, Germany.
   [Konukiewitz, Bjoern; Kloeppel, Guenter] Tech Univ Munich, Dept Pathol, D-80290 Munich, Germany.
   [Schmitt, Anja M.; Perren, Aurel] Univ Bern, Dept Pathol, CH-3000 Bern, Switzerland.
   [Vieth, Michael] Klinikum Bayreuth, Inst Pathol, Bayreuth, Germany.
   [Kiesewetter, Franklin] Univ Hosp, Dermatol Clin, Erlangen, Germany.
   [Zamboni, Giuseppe] Sacro Cuore Hosp Negrar, Dept Pathol, Verona, Italy.
C3 University of Erlangen Nuremberg; Technical University of Munich;
   University of Bern; Klinikum Bayreuth; University of Erlangen Nuremberg;
   IRCCS Sacro Cuore Don Calabria
RP Agaimy, A (通讯作者)，Univ Klinikum Erlangen, Inst Pathol, Krankenhausstr 8-10, D-91054 Erlangen, Germany.
EM abbas.agaimy@uk-erlangen.de
RI Perren, Aurel/N-5979-2019; Giuseppe, Zamboni/L-6029-2019; Perren,
   Aurel/A-9383-2018; Konukiewitz, Björn/AAT-7340-2020
OI Perren, Aurel/0000-0002-6819-6092; Giuseppe,
   Zamboni/0000-0001-7428-4673; Perren, Aurel/0000-0002-6819-6092; Kloppel,
   Gunter/0000-0002-6688-086X
CR Ahlgren U, 1997, NATURE, V385, P257, DOI 10.1038/385257a0
   Barnes L, 2005, PATHOLOGY GENETICS H, P275
   Buxbaum P, 1987, Cancer Detect Prev Suppl, V1, P263
   Cai CL, 2003, DEV CELL, V5, P877, DOI 10.1016/S1534-5807(03)00363-0
   DONG JL, 1991, MOL ENDOCRINOL, V5, P1633, DOI 10.1210/mend-5-11-1633
   Du AP, 2009, DIABETES, V58, P2059, DOI 10.2337/db08-0987
   Guo T, 2011, PLOS ONE, V6, DOI 10.1371/journal.pone.0022387
   Hermann G, 2011, VIRCHOWS ARCH, V459, P147, DOI 10.1007/s00428-011-1118-6
   Hori Y, 2005, PLOS MED, V2, P347, DOI 10.1371/journal.pmed.0020103
   Kao HL, 2012, AM J SURG PATHOL, V36, P185, DOI 10.1097/PAS.0b013e318236d822
   KARLSSON O, 1990, NATURE, V344, P879, DOI 10.1038/344879a0
   Klimstra DS, 2010, WHO CLASSIFICATION T, P322
   Kloppel G, 2011, ENDOCR-RELAT CANCER, V18, pS1, DOI 10.1530/ERC-11-0013
   Koo J, 2012, MODERN PATHOL, V25, P893, DOI 10.1038/modpathol.2012.34
   May CL, 2010, ISLETS, V2, P121, DOI 10.4161/isl.2.2.10908
   Schmitt AM, 2008, AM J SURG PATHOL, V32, P420, DOI 10.1097/PAS.0b013e318158a397
   THOR S, 1991, NEURON, V7, P881, DOI 10.1016/0896-6273(91)90334-V
   WANG M, 1994, ENDOCRINOLOGY, V134, P1416, DOI 10.1210/en.134.3.1416
   Yachida S, 2012, AM J SURG PATHOL, V36, P173, DOI 10.1097/PAS.0b013e3182417d36
   Yang ZH, 2011, AM J SURG PATHOL, V35, P853, DOI 10.1097/PAS.0b013e31821a0696
   Zheng Q, 2007, BIOL CELL, V99, P489, DOI 10.1042/BC20060126
NR 21
TC 83
Z9 85
U1 0
U2 8
PU NATURE PUBLISHING GROUP
PI NEW YORK
PA 75 VARICK ST, 9TH FLR, NEW YORK, NY 10013-1917 USA
SN 0893-3952
J9 MODERN PATHOL
JI Mod. Pathol.
PD JUL
PY 2013
VL 26
IS 7
BP 995
EP 1003
DI 10.1038/modpathol.2013.40
PG 9
WC Pathology
WE Science Citation Index Expanded (SCI-EXPANDED)
SC Pathology
GA 173WX
UT WOS:000321114200011
PM 23503646
OA hybrid
DA 2023-08-27
ER

PT J
AU Katsetos, CD
   Del Valle, L
   Geddes, JF
   Aldape, K
   Boyd, JC
   Legido, A
   Khalili, K
   Perentes, E
   Mork, SJ
AF Katsetos, CD
   Del Valle, L
   Geddes, JF
   Aldape, K
   Boyd, JC
   Legido, A
   Khalili, K
   Perentes, E
   Mork, SJ
TI Localization of the neuronal class III beta-tubulin in
   oligodendrogliomas: Comparison with Ki-67 proliferative index and 1p/19q
   status
SO JOURNAL OF NEUROPATHOLOGY AND EXPERIMENTAL NEUROLOGY
LA English
DT Article
DE 1p/19q; anaplastic oligodendroglioma; class III beta-tubulin isotype;
   Ki-67; oligodendroglioma; tumor marker; quantitative microsatellite
   analysis
ID FIBRILLARY ACIDIC PROTEIN; MICROTUBULE-ASSOCIATED PROTEIN-2;
   CENTRAL-NERVOUS-SYSTEM; PROGENITOR CELLS; IMMUNOHISTOCHEMICAL
   CHARACTERIZATION; PROGNOSTIC VALUE; ADRENAL-MEDULLA; SCHWANN-CELL;
   IN-VITRO; ARMS 1P
AB The class III beta-tubulin isotype (betaIII) is widely regarded as a neuronal marker in development and neoplasia, Whereas the expression of betaIII in neuronal/neuroblastic tumors is differentiation-dependent, the aberrant expression of this cytoskeletal protein in astrocytomas is associated with an ascending gradient of malignancy. To test the generality of this observation we have compared the immunoreactivity (IR) profiles of the betaIII isotype with the Ki-67 nuclear antigen proliferative index in 41 archival. surgically excised oligodendrogliomas (32 classical [WHO grade II] and 9 anaplastic [WHO grade III]). Seventeen of 41 tumors were examined by quantitative microsatellite analysis for loss of 1p and/or 19q. Minimal deletion regions were defined on 1p (D1S468, D1S214) and 19q (D19S408, D19S867). Three of 10 classical oligodendrogliomas had combined 1p/19q loss, while 2 exhibited loss of either 1p or 19q. Three of 7 anaplastic tumors had combined 1p/19q loss. betaIII IR was present in all tumors, but was significantly greater in the anaplastic (median labeling index [MLI] 61%, interquartile range [IQR] 55%-64%,) as compared with the classical variants (MLI 19%, IQR, 11-36%) (p < 0.0001). A highly significant relationship was found to exist between betaIII and Ki-67 LIs (betaIII, p < 0.0001 and Ki-67, p < 0.0001. r = 0.809). betaIII localization delineated hitherto understated unipolar or bipolar tumor phenotypes with growth cones and leading cell processes resembling migrating oligodendrocyte progenitor cells. Codistribution of betaIII and GFAP IR was present in "gliofibrillary" tumor areas. Synaptophysin IR was detected in rare tumor cells (mean LI, 0.7%), and only in 4/41 samples (10%), denoting a lack of relationship between betaIII and synaptophysin expression. No significant differences in betaIII LIs were observed in tumors with 1p and/or 19q loss as compared to those with 1p/19q intact status. Increased betaIII IR in oligodendrogliomas is associated with an ascending degree of malignancy and thus is a potentially useful tumor marker. However, the significance of high betaIII Lis in low-grade oligodendrogliomas with respect to prognostic and predictive value requires further evaluation. Class III beta-tubulin expression in oligodendrogliomas should not be construed as a priori evidence of divergent neuronal differentiation.
C1 St Christophers Hosp Children, Res Labs, Neurol Sect, Dept Pediat, Philadelphia, PA 19134 USA.
   St Christophers Hosp Children, Dept Pathol, Philadelphia, PA 19134 USA.
   Med Coll Penn & Hahnemann Univ, Sch Med, Dept Pediat, Philadelphia, PA 19102 USA.
   Temple Univ, Coll Sci & Technol, Ctr Neurovirol & Canc biol, Philadelphia, PA 19122 USA.
   Univ London Queen Mary, Dept Histopathol & Morbid Anat, London, England.
   Univ Calif San Francisco, Dept Pathol, San Francisco, CA 94143 USA.
   Univ Virginia, Hlth Sci Ctr, Dept Pathol, Charlottesville, VA 22908 USA.
   Novartis Pharmaceut, Preclin Safety, Basel, Switzerland.
   Univ Bergen, Haukeland Hosp, Dept Pathol, Gade Inst, N-5021 Bergen, Norway.
C3 Drexel University; Pennsylvania Commonwealth System of Higher Education
   (PCSHE); Temple University; University of London; Queen Mary University
   London; University of California System; University of California San
   Francisco; University of Virginia; Novartis; University of Bergen;
   Haukeland University Hospital
RP Katsetos, CD (通讯作者)，St Christophers Hosp Children, Res Labs, Neurol Sect, Dept Pediat, Erie Ave & Front St, Philadelphia, PA 19134 USA.
RI Del Valle, Luis/J-4085-2015; Mörk, Sverre Jarl/AAW-1330-2020
OI Del Valle, Luis/0000-0003-3894-9206; 
FU NINDS NIH HHS [3 P01 NS36466 S4] Funding Source: Medline
CR Bauman GS, 2000, INT J RADIAT ONCOL, V48, P825, DOI 10.1016/S0360-3016(00)00703-3
   Blumcke I, 2001, J NEUROPATH EXP NEUR, V60, P984
   Brannen CL, 2000, NEUROREPORT, V11, P1123, DOI 10.1097/00001756-200004070-00042
   BURDON E, 1999, CURR OPIN ONCOL, V11, P157
   BURGER PC, 1987, CANCER, V59, P1345, DOI 10.1002/1097-0142(19870401)59:7<1345::AID-CNCR2820590719>3.0.CO;2-A
   Burger PC, 2001, MODERN PATHOL, V14, P842, DOI 10.1038/modpathol.3880400
   Cairncross JG, 1998, J NATL CANCER I, V90, P1473, DOI 10.1093/jnci/90.19.1473
   CALVO W, 1964, ACTA NEUROCHIR SUPP, V10, P85
   CHAMBERLAIN MC, 1995, J CLIN ONCOL, V13, P2066, DOI 10.1200/JCO.1995.13.8.2066
   Chang SM, 1998, J CLIN ONCOL, V16, P2188, DOI 10.1200/JCO.1998.16.6.2188
   Coons SW, 1997, NEUROSURGERY, V41, P878, DOI 10.1097/00006123-199710000-00021
   Coons SW, 1997, CANCER, V79, P1381, DOI 10.1002/(SICI)1097-0142(19970401)79:7<1381::AID-CNCR16>3.0.CO;2-W
   Crawford J, 1999, GENOMICS, V56, P90, DOI 10.1006/geno.1998.5676
   Dehghani F, 1998, ACTA NEUROPATHOL, V95, P493, DOI 10.1007/s004010050830
   Dehghani F, 2000, ACTA NEUROPATHOL, V100, P122, DOI 10.1007/s004010050003
   DELAMONTE SM, 1989, AM J PATHOL, V135, P529
   DENECHAUD B, 1983, J NEUROCHEM, V41, P1538, DOI 10.1111/j.1471-4159.1983.tb00861.x
   Doetsch F, 1997, J NEUROSCI, V17, P5046
   Dumontet C, 2000, EXPERT OPIN INV DRUG, V9, P779, DOI 10.1517/13543784.9.4.779
   Fanarraga ML, 1999, EUR J NEUROSCI, V11, P517
   Fetell MR, 1997, J CLIN ONCOL, V15, P3121, DOI 10.1200/JCO.1997.15.9.3121
   FISCHER I, 1990, J NEUROSCI RES, V27, P112, DOI 10.1002/jnr.490270117
   FULTON BP, 1992, J NEUROSCI, V12, P4816
   Giangaspero F, 1997, AM J SURG PATHOL, V21, P206, DOI 10.1097/00000478-199702000-00011
   Giannakakou P, 2000, P NATL ACAD SCI USA, V97, P2904, DOI 10.1073/pnas.040546297
   Giannini C, 2001, J NEUROPATH EXP NEUR, V60, P248, DOI 10.1093/jnen/60.3.248
   Gould E, 2001, P NATL ACAD SCI USA, V98, P10910, DOI 10.1073/pnas.181354698
   Grever WE, 1999, J NEUROSCI RES, V57, P304, DOI 10.1002/(SICI)1097-4547(19990801)57:3<304::AID-JNR2>3.0.CO;2-6
   HELSETH A, 1989, APMIS, V97, P547, DOI 10.1111/j.1699-0463.1989.tb00829.x
   HERPERS MJHM, 1984, ACTA NEUROPATHOL, V64, P265, DOI 10.1007/BF00690392
   HESSLER RB, 1992, AM J SURG PATHOL, V16, P1031, DOI 10.1097/00000478-199211000-00001
   HORTEGA DR, 1944, ARCH SOC ARGENTINA A, P237
   Ino Y, 2001, CLIN CANCER RES, V7, P839
   Jeuken JWM, 2001, J PATHOL, V194, P81, DOI 10.1002/path.837
   KARAMITOPOULOU E, 1994, ACTA NEUROPATHOL, V87, P47
   Karkavelas G, 1998, ANAT RECORD, V250, P344
   KATSETOS CD, 1993, J NEUROPATH EXP NEUR, V52, P655, DOI 10.1097/00005072-199311000-00013
   KATSETOS CD, 1994, CLIN NEUROPATHOL, V13, P171
   KATSETOS CD, 1995, CLIN NEUROPATHOL, V14, P72
   Katsetos CD, 1998, ANAT RECORD, V250, P351
   Katsetos CD, 2001, ARCH PATHOL LAB MED, V125, P613
   Katsetos CD, 2000, ARCH PATHOL LAB MED, V124, P535
   KATSETOS CD, 1991, LAB INVEST, V64, P45
   KATSETOS CD, 1989, ARCH PATHOL LAB MED, V113, P1019
   Kavallaris M, 1999, BRIT J CANCER, V80, P1020, DOI 10.1038/sj.bjc.6690507
   KLEIHUES P, 2000, PATHOLOGY GENETICS H
   Kros JM, 1996, CANCER, V78, P1107, DOI 10.1002/(SICI)1097-0142(19960901)78:5<1107::AID-CNCR22>3.0.CO;2-5
   Kros JM, 1996, ACTA NEUROPATHOL, V91, P99
   LEE MK, 1990, CELL MOTIL CYTOSKEL, V17, P118, DOI 10.1002/cm.970170207
   LOPRESTI P, 1995, P NATL ACAD SCI USA, V92, P10369, DOI 10.1073/pnas.92.22.10369
   Luduena RF, 1998, INT REV CYTOL, V178, P207
   Luskin MB, 1997, MOL CELL NEUROSCI, V8, P351, DOI 10.1006/mcne.1996.0592
   Madison DL, 1999, J NEUROCHEM, V72, P988, DOI 10.1046/j.1471-4159.1999.0720988.x
   MARAZIOTIS T, 1992, ACTA NEUROPATHOL, V84, P355
   Marie Y, 2001, LANCET, V358, P298, DOI 10.1016/S0140-6736(01)05499-X
   Mason W P, 2000, Forum (Genova), V10, P95
   MENEZES JRL, 1994, J NEUROSCI, V14, P5399
   MORK SJ, 1986, J NEUROPATH EXP NEUR, V45, P65, DOI 10.1097/00005072-198601000-00006
   MORK SJ, 1985, J NEUROSURG, V63, P881, DOI 10.3171/jns.1985.63.6.0881
   Murray K, 1997, J NEUROSCI RES, V50, P146
   NAKAGAWA Y, 1986, ACTA NEUROPATHOL, V72, P15, DOI 10.1007/BF00687942
   Nigro JM, 2001, AM J PATHOL, V158, P1253, DOI 10.1016/S0002-9440(10)64076-X
   Olson JD, 2000, NEUROLOGY, V54, P1442, DOI 10.1212/WNL.54.7.1442
   Ono K, 1998, J COMP NEUROL, V398, P309
   Paleologos NA, 1999, NEUROLOGY, V53, P1141, DOI 10.1212/WNL.53.5.1141
   Patt S, 1996, NEUROSCIENCE, V71, P601, DOI 10.1016/0306-4522(95)00468-8
   Peretto P, 1997, BRAIN RES BULL, V42, P9, DOI 10.1016/S0361-9230(96)00116-5
   Perry JR, 1999, ARCH NEUROL-CHICAGO, V56, P434, DOI 10.1001/archneur.56.4.434
   Ranganathan S, 1998, BRIT J CANCER, V77, P562, DOI 10.1038/bjc.1998.91
   Richter-Landsberg C, 2000, J NEUROSCI RES, V59, P11, DOI 10.1002/(SICI)1097-4547(20000101)59:1<11::AID-JNR2>3.0.CO;2-O
   Rickert CH, 2001, AM J PATHOL, V158, P1525, DOI 10.1016/S0002-9440(10)64103-X
   SCHAERENWIEMERS N, 1995, J NEUROCHEM, V65, P10
   Schiffer D, 1997, CAN J NEUROL SCI, V24, P313, DOI 10.1017/S0317167100032984
   SCHWECHHEIMER K, 1992, ACTA NEUROPATHOL, V83, P283, DOI 10.1007/BF00296791
   Shoshan Y, 1999, P NATL ACAD SCI USA, V96, P10361, DOI 10.1073/pnas.96.18.10361
   Simpson PB, 1999, GLIA, V26, P22, DOI 10.1002/(SICI)1098-1136(199903)26:1<22::AID-GLIA3>3.0.CO;2-M
   Smith JS, 2000, J CLIN ONCOL, V18, P636, DOI 10.1200/JCO.2000.18.3.636
   Smith JS, 1999, ONCOGENE, V18, P4144, DOI 10.1038/sj.onc.1202759
   SULLIVAN KF, 1986, P NATL ACAD SCI USA, V83, P4327, DOI 10.1073/pnas.83.12.4327
   Torp SH, 1997, J CLIN PATHOL-MOL PA, V50, P198, DOI 10.1136/mp.50.4.198
   van den Bent M J, 2000, Forum (Genova), V10, P108
   VINORES SA, 1994, HISTOCHEM J, V26, P678, DOI 10.1007/BF00158293
   VOUYIOUKLIS DA, 1993, J NEUROSCI RES, V35, P257, DOI 10.1002/jnr.490350305
   Vouyiouklis DA, 1995, J NEUROSCI RES, V42, P803, DOI 10.1002/jnr.490420609
   Weickert CS, 2000, J COMP NEUROL, V423, P359, DOI 10.1002/1096-9861(20000731)423:3<359::AID-CNE1>3.0.CO;2-0
   Wharton SB, 1998, NEUROPATH APPL NEURO, V24, P21
   Wharton SB, 1998, NEUROPATH APPL NEURO, V24, P302
   Whitmore SA, 1998, GENOMICS, V52, P325, DOI 10.1006/geno.1998.5457
   Wolf HK, 1997, ACTA NEUROPATHOL, V94, P436, DOI 10.1007/s004010050730
   WOLSWIJK G, 1992, J CELL BIOL, V118, P889, DOI 10.1083/jcb.118.4.889
   Yachnis AT, 2000, J NEUROPATH EXP NEUR, V59, P113, DOI 10.1093/jnen/59.2.113
NR 91
TC 56
Z9 61
U1 0
U2 2
PU OXFORD UNIV PRESS INC
PI CARY
PA JOURNALS DEPT, 2001 EVANS RD, CARY, NC 27513 USA
SN 0022-3069
EI 1554-6578
J9 J NEUROPATH EXP NEUR
JI J. Neuropathol. Exp. Neurol.
PD APR
PY 2002
VL 61
IS 4
BP 307
EP 320
DI 10.1093/jnen/61.4.307
PG 14
WC Clinical Neurology; Neurosciences; Pathology
WE Science Citation Index Expanded (SCI-EXPANDED)
SC Neurosciences & Neurology; Pathology
GA 537AP
UT WOS:000174734500002
PM 11939586
OA Bronze
DA 2023-08-27
ER

PT J
AU Sriram, K
   Lin, GX
   Jefferson, AM
   Roberts, JR
   Chapman, RS
   Chen, BT
   Soukup, JM
   Ghio, AJ
   Antonini, JM
AF Sriram, Krishnan
   Lin, Gary X.
   Jefferson, Amy M.
   Roberts, Jenny R.
   Chapman, Rebecca S.
   Chen, Bean T.
   Soukup, Joleen M.
   Ghio, Andrew J.
   Antonini, James M.
TI Dopaminergic neurotoxicity following pulmonary exposure to
   manganese-containing welding fumes
SO ARCHIVES OF TOXICOLOGY
LA English
DT Article
DE Brain; Dopaminergic dysfunction; Manganese; Neurotoxicity;
   Neurodegeneration; Occupational exposure; Parkinson's disease;
   Parkinsonism; Welding; Welding fume
ID TUMOR-NECROSIS-FACTOR; INSTILLED ULTRAFINE PARTICLES; DIVALENT METAL
   TRANSPORTER-1; RECEPTOR MESSENGER-RNA; CENTRAL-NERVOUS-SYSTEM;
   INSPIRATORY AIR-FLOW; RAT-BRAIN; PARKINSONS-DISEASE; MICROGLIAL
   ACTIVATION; INTRATRACHEAL INSTILLATION
AB The potential for development of Parkinson's disease (PD)-like neurological dysfunction following occupational exposure to aerosolized welding fumes (WF) is an area of emerging concern. Welding consumables contain a complex mixture of metals, including iron (Fe) and manganese (Mn), which are known to be neurotoxic. To determine whether WF exposure poses a neurological risk particularly to the dopaminergic system, we treated Sprague-Dawley rats with WF particulates generated from two different welding processes, gas metal arc-mild steel (GMA-MS; low Mn, less water-soluble) and manual metal arc-hard surfacing (MMA-HS; high Mn, more water-soluble) welding. Following repeated intratracheal instillations (0.5 mg/rat, 1/week x 7 weeks) of GMA-MS or MMA-HS, elemental analysis and various molecular indices of neurotoxicity were measured at 1, 4, 35 or 105 days after last exposure. MMA-HS exposure, in particular, led to increased deposition of Mn in striatum and midbrain. Both fumes also caused loss of tyrosine hydroxylase (TH) protein in the striatum (similar to 20%) and midbrain (similar to 30%) by 1 day post-exposure. While the loss of TH following GMA-MS was transient, a sustained loss (34%) was observed in the midbrain 105 days after cessation of MMA-HS exposure. In addition, both fumes caused persistent down-regulation of dopamine D2 receptor (Drd2; 30-40%) and vesicular monoamine transporter 2 (Vmat2; 30-55%) mRNAs in the midbrain. WF exposure also modulated factors associated with synaptic transmission, oxidative stress, neuroinflammation and gliosis. Collectively, our findings demonstrate that repeated exposure to Mn-containing WF can cause persistent molecular alterations in dopaminergic targets. Whether such perturbations will lead to PD-like neuropathological manifestations remains to be elucidated.
C1 [Sriram, Krishnan; Lin, Gary X.; Jefferson, Amy M.; Roberts, Jenny R.; Chapman, Rebecca S.; Chen, Bean T.; Antonini, James M.] NIOSH, Hlth Effects Lab Div, Morgantown, WV 26505 USA.
   [Soukup, Joleen M.; Ghio, Andrew J.] US EPA, Natl Hlth & Environm Effects Res Lab, Res Triangle Pk, NC 27711 USA.
C3 Centers for Disease Control & Prevention - USA; National Institute for
   Occupational Safety & Health (NIOSH); United States Environmental
   Protection Agency
RP Sriram, K (通讯作者)，NIOSH, Hlth Effects Lab Div, 1095 Willowdale Rd, Morgantown, WV 26505 USA.
EM kos4@cdc.gov
RI Sriram, Krishnan/F-1039-2014
OI Sriram, Krishnan/0000-0001-7005-1872
CR ACGIH, 1994, AM C GOV IND HYG CIN, P36
   ALEXANDER GE, 1990, TRENDS NEUROSCI, V13, P266, DOI 10.1016/0166-2236(90)90107-L
   Antonini JM, 2010, INHAL TOXICOL, V22, P805, DOI 10.3109/08958371003621641
   Antonini JM, 2009, NEUROTOXICOLOGY, V30, P915, DOI 10.1016/j.neuro.2009.09.006
   Antonini JM, 2006, J OCCUP ENVIRON HYG, V3, P194, DOI 10.1080/15459620600584352
   Antonini JM, 2003, AM J IND MED, V43, P350, DOI 10.1002/ajim.10194
   Antonini JM, 1996, TOXICOL APPL PHARM, V140, P188, DOI 10.1006/taap.1996.0212
   Aschner M, 2005, CRIT REV TOXICOL, V35, P1, DOI 10.1080/10408440590905920
   Aschner M, 1999, NEUROTOXICOLOGY, V20, P173
   AUTISSIER N, 1982, TOXICOLOGY, V24, P175, DOI 10.1016/0300-483X(82)90055-5
   BOKA G, 1994, NEUROSCI LETT, V172, P151, DOI 10.1016/0304-3940(94)90684-X
   BONILLA E, 1980, NEUROTOXICOL TERATOL, V2, P37
   Bowler RM, 2007, OCCUP ENVIRON MED, V64, P167, DOI 10.1136/oem.2006.028761
   Bowler RM, 2007, NEUROTOXICOLOGY, V28, P298, DOI 10.1016/j.neuro.2006.11.001
   Bowler RM, 2006, NEUROTOXICOLOGY, V27, P315, DOI 10.1016/j.neuro.2005.10.007
   Brenneman KA, 2000, TOXICOL APPL PHARM, V169, P238, DOI 10.1006/taap.2000.9073
   Burdo JR, 2001, J NEUROSCI RES, V66, P1198, DOI 10.1002/jnr.1256.abs
   CALNE DB, 1994, NEUROLOGY, V44, P1583, DOI 10.1212/WNL.44.9.1583
   CARLSSON A, 1975, PRE POSTSYNAPTIC REC, P49
   Chung Sul-Hee, 2008, P35, DOI 10.1007/978-0-387-78887-6_4
   Conrad ME, 2000, AM J PHYSIOL-GASTR L, V279, pG767, DOI 10.1152/ajpgi.2000.279.4.G767
   Crossgrove JS, 2004, NEUROTOXICOLOGY, V25, P451, DOI 10.1016/j.neuro.2003.10.005
   Crossgrove JS, 2003, NEUROTOXICOLOGY, V24, P3, DOI 10.1016/S0161-813X(02)00089-X
   Diaz-Veliz G, 2004, PHARMACOL BIOCHEM BE, V77, P245, DOI 10.1016/j.pbb.2003.10.016
   DONALDSON J, 1987, NEUROTOXICOLOGY, V8, P451
   Dorman DC, 2002, J TOXICOL ENV HEAL A, V65, P1493, DOI 10.1080/00984100290071630
   Dorman DC, 1997, COMPREHENSIVE TOXICO, V11, P281
   Driscoll KE, 2000, TOXICOL SCI, V55, P24, DOI 10.1093/toxsci/55.1.24
   Elder A, 2006, ENVIRON HEALTH PERSP, V114, P1172, DOI 10.1289/ehp.9030
   EMARA AM, 1971, BRIT J IND MED, V28, P78
   ERIKSSON H, 1987, ARCH TOXICOL, V61, P46, DOI 10.1007/BF00324547
   Filipov NM, 2005, TOXICOL SCI, V84, P139, DOI 10.1093/toxsci/kfi055
   Finkelstein MM, 2007, ENVIRON RES, V104, P420, DOI 10.1016/j.envres.2007.03.002
   Fored CM, 2006, OCCUP ENVIRON MED, V63, P135, DOI 10.1136/oem.2005.022921
   Fuentes P, 2007, CHEM RES TOXICOL, V20, P776, DOI 10.1021/tx600325u
   Gianutsos G, 1997, FUND APPL TOXICOL, V37, P102, DOI 10.1006/faat.1997.2306
   Glatt CE, 2006, HUM MOL GENET, V15, P299, DOI 10.1093/hmg/ddi445
   Gruenheid S, 1999, J EXP MED, V189, P831, DOI 10.1084/jem.189.5.831
   Guilarte TR, 2006, EXP NEUROL, V202, P381, DOI 10.1016/j.expneurol.2006.06.015
   Guilarte TR, 2008, J NEUROCHEM, V107, P1236, DOI 10.1111/j.1471-4159.2008.05695.x
   Gunshin H, 1997, NATURE, V388, P482, DOI 10.1038/41343
   GUPTA SK, 1980, TOXICOL LETT, V6, P17, DOI 10.1016/0378-4274(80)90095-8
   Gwiazda RH, 2002, NEUROTOXICOLOGY, V23, P69, DOI 10.1016/S0161-813X(02)00002-5
   Hastings TG, 1996, ADV EXP MED BIOL, V387, P97
   Hastings TG, 1997, J NEURAL TRANSM-SUPP, P103
   Heales SJR, 1999, BBA-BIOENERGETICS, V1410, P215, DOI 10.1016/S0005-2728(98)00168-6
   Henriksson J, 1999, TOXICOL APPL PHARM, V156, P119, DOI 10.1006/taap.1999.8639
   HUANG CC, 1993, NEUROLOGY, V43, P1479, DOI 10.1212/WNL.43.8.1479
   Hunter DD, 1999, AM J RESP CRIT CARE, V159, P1943, DOI 10.1164/ajrccm.159.6.9808078
   HUNTLEY GW, 1992, MOL BRAIN RES, V15, P181, DOI 10.1016/0169-328X(92)90107-M
   ICRP, 1994, ANN ICRP, V24, P267
   Jenkins NT, 2005, WELD J, V84, p156S
   Jenner P, 2003, ANN NEUROL, V53, pS26, DOI 10.1002/ana.10483
   Josephs KA, 2005, NEUROLOGY, V64, P2033, DOI 10.1212/01.WNL.0000167411.93483.A1
   KARLSEN JT, 1992, AM IND HYG ASSOC J, V53, P290
   Kepler GM, 1998, TOXICOL APPL PHARM, V150, P1, DOI 10.1006/taap.1997.8350
   Kessler KR, 2003, MOVEMENT DISORD, V18, P216, DOI 10.1002/mds.10325
   Kim YH, 1999, NEUROTOXICOLOGY, V20, P249
   Kimbell JS, 1997, TOXICOL APPL PHARM, V145, P388, DOI 10.1006/taap.1997.8206
   Koller WC, 2004, NEUROLOGY, V62, P730, DOI 10.1212/01.WNL.0000113726.34734.15
   Korczynski R E, 2000, Appl Occup Environ Hyg, V15, P936, DOI 10.1080/104732200750051175
   Kreutzberg GW, 1996, TRENDS NEUROSCI, V19, P312, DOI 10.1016/0166-2236(96)10049-7
   Liu YJ, 1997, ANNU REV NEUROSCI, V20, P125
   LU CS, 1994, NEUROLOGY, V44, P1600, DOI 10.1212/WNL.44.9.1600
   Lucchini R, 1999, NEUROTOXICOLOGY, V20, P287
   Lucchini RG, 2007, AM J IND MED, V50, P788, DOI 10.1002/ajim.20494
   MANSOUR A, 1990, PROG CLIN BIOL RES, V328, P227
   Marsh GM, 2006, J OCCUP ENVIRON MED, V48, P1031, DOI 10.1097/01.jom.0000232547.74802.d8
   MATCZAK W, 1993, BRIT J IND MED, V50, P244
   Matczak Wanda, 2004, Medycyna Pracy, V55, P481
   Matsubara M, 1996, J BIOL CHEM, V271, P21108, DOI 10.1074/jbc.271.35.21108
   MEADORWOODRUFF JH, 1991, BIOL PSYCHIAT, V30, P985, DOI 10.1016/0006-3223(91)90120-B
   MEADORWOODRUFF JH, 1989, P NATL ACAD SCI USA, V86, P7625, DOI 10.1073/pnas.86.19.7625
   MENGOD G, 1989, P NATL ACAD SCI USA, V86, P8560, DOI 10.1073/pnas.86.21.8560
   Meo SA, 2003, SAUDI MED J, V24, P1176
   Mergler D, 1997, ENVIRON RES, V73, P92, DOI 10.1006/enrs.1997.3710
   Milatovic D, 2007, TOXICOL SCI, V98, P198, DOI 10.1093/toxsci/kfm095
   Mogi M, 1996, NEUROSCI LETT, V211, P13, DOI 10.1016/0304-3940(96)12706-3
   MURPHY VA, 1991, J NEUROCHEM, V57, P948, DOI 10.1111/j.1471-4159.1991.tb08242.x
   NAGY JI, 1978, NATURE, V274, P278, DOI 10.1038/274278a0
   NEFF NH, 1969, EXPERIENTIA, V25, P1140, DOI 10.1007/BF01900234
   NELSON K, 1993, BRIT J IND MED, V50, P510
   Nemmar A, 2001, AM J RESP CRIT CARE, V164, P1665, DOI 10.1164/ajrccm.164.9.2101036
   *NIOSH, 2003, PUBL US DEP HLTH HUM
   Normandin Louise, 2002, Rev Environ Health, V17, P189
   Oberdorster G, 2002, J TOXICOL ENV HEAL A, V65, P1531, DOI 10.1080/00984100290071658
   Oberdorster G, 2004, INHAL TOXICOL, V16, P437, DOI 10.1080/08958370490439597
   Olanow CW, 1996, NEUROLOGY, V46, P492, DOI 10.1212/WNL.46.2.492
   Olanow CW, 2004, ANN NY ACAD SCI, V1012, P209, DOI 10.1196/annals.1306.018
   Pal PK, 1999, NEUROTOXICOLOGY, V20, P227
   Park J, 2006, NEUROTOXICOLOGY, V27, P445, DOI 10.1016/j.neuro.2006.01.005
   Park RM, 2005, AM J IND MED, V48, P63, DOI 10.1002/ajim.20178
   Perl DP, 2007, J NEUROPATH EXP NEUR, V66, P675, DOI 10.1097/nen.0b013e31812503cf
   RABIN O, 1993, J NEUROCHEM, V61, P509
   Rabinovic AD, 2000, NEUROSCIENCE, V101, P67, DOI 10.1016/S0306-4522(00)00293-1
   Racette BA, 2005, NEUROLOGY, V64, P230, DOI 10.1212/01.WNL.0000149511.19487.44
   Racette BA, 2001, NEUROLOGY, V56, P8, DOI 10.1212/WNL.56.1.8
   Reasor MJ, 2000, J TOXICOL ENV HEAL A, V62, P9, DOI 10.1080/00984100050201631
   Rodier J, 1955, BRIT J IND MED, V12, P21
   Sadek AH, 2003, INT J TOXICOL, V22, P393, DOI 10.1080/713936672
   SFERLAZZA SJ, 1991, AM REV RESPIR DIS, V143, P1134, DOI 10.1164/ajrccm/143.5_Pt_1.1134
   Shimada A, 2006, TOXICOL PATHOL, V34, P949, DOI 10.1080/01926230601080502
   SHINOTOH H, 1995, NEUROLOGY, V45, P1199, DOI 10.1212/WNL.45.6.1199
   Sistrunk SC, 2007, ENVIRON TOXICOL PHAR, V23, P286, DOI 10.1016/j.etap.2006.11.004
   Sjogren B, 2002, INT J OCCUP ENV HEAL, V8, P309
   Sjogren B, 2006, SCAND J WORK ENV HEA, P50
   SKIRBOLL LR, 1979, SCIENCE, V206, P80, DOI 10.1126/science.482929
   SLOOT WN, 1994, J NEUROCHEM, V62, P205
   Spadoni F, 2000, EXP BRAIN RES, V135, P544, DOI 10.1007/s002210000554
   Sriram K, 2006, J NEUROCHEM, V96, P706, DOI 10.1111/j.1471-4159.2005.03566.x
   Sriram K, 2002, FASEB J, V16, P1474, DOI 10.1096/fj.02-0216fje
   Sriram K, 1997, BRAIN RES, V749, P44, DOI 10.1016/S0006-8993(96)01271-1
   Sriram K., 2005, ROLE GLIA NEUROTOXIC, P141
   Sriram K, 2007, J NEUROIMMUNE PHARM, V2, P140, DOI 10.1007/s11481-007-9070-6
   Sriram K, 2006, FASEB J, V20, P670, DOI 10.1096/fj.05-5106com
   Stampfer MJ, 2009, J OCCUP ENVIRON HYG, V6, P267, DOI 10.1080/15459620902754703
   Stanwood GD, 2009, J NEUROCHEM, V110, P378, DOI 10.1111/j.1471-4159.2009.06145.x
   STONE KC, 1992, AM J RESP CELL MOL, V6, P235, DOI 10.1165/ajrcmb/6.2.235
   Streit WJ, 1999, PROG NEUROBIOL, V57, P563, DOI 10.1016/S0301-0082(98)00069-0
   Subramaniam RP, 1998, INHAL TOXICOL, V10, P91, DOI 10.1080/089583798197772
   Takeda A, 2002, NEUROSCIENCE, V114, P669, DOI 10.1016/S0306-4522(02)00353-6
   Tanner CM, 2009, ARCH NEUROL-CHICAGO, V66, P1106, DOI 10.1001/archneurol.2009.195
   Taylor MD, 2003, TOXICOL SCI, V75, P181, DOI 10.1093/toxsci/kfg173
   Tjalve H, 1996, PHARMACOL TOXICOL, V79, P347
   Tjalve H, 1999, NEUROTOXICOLOGY, V20, P181
   Tomas-Camardiel M, 2002, MOL BRAIN RES, V103, P116, DOI 10.1016/S0169-328X(02)00192-4
   TOWBIN H, 1979, P NATL ACAD SCI USA, V76, P4350, DOI 10.1073/pnas.76.9.4350
   *US BUR LAB STAT, 2008, OCC OUTL HDB OOH
   Wang XS, 2001, J NEUROCYTOL, V30, P353, DOI 10.1023/A:1014464514793
   WENNBERG A, 1991, SCAND J WORK ENV HEA, V17, P255, DOI 10.5271/sjweh.1705
   Zhang J, 2003, J NEUROCHEM, V84, P336, DOI 10.1046/j.1471-4159.2003.01525.x
   Zhang P, 2009, EXP NEUROL, V217, P219, DOI 10.1016/j.expneurol.2009.02.013
   Zhao F, 2009, TOXICOL SCI, V107, P156, DOI 10.1093/toxsci/kfn213
   Zimmer AT, 2001, J AEROSOL SCI, V32, P993, DOI 10.1016/S0021-8502(01)00035-0
NR 134
TC 67
Z9 68
U1 0
U2 20
PU SPRINGER HEIDELBERG
PI HEIDELBERG
PA TIERGARTENSTRASSE 17, D-69121 HEIDELBERG, GERMANY
SN 0340-5761
EI 1432-0738
J9 ARCH TOXICOL
JI Arch. Toxicol.
PD JUL
PY 2010
VL 84
IS 7
BP 521
EP 540
DI 10.1007/s00204-010-0525-9
PG 20
WC Toxicology
WE Science Citation Index Expanded (SCI-EXPANDED)
SC Toxicology
GA 612KH
UT WOS:000278896700002
PM 20224926
DA 2023-08-27
ER

PT J
AU Zaouche, S
   Ionescu, E
   Dubreuil, C
   Ferber-Viart, C
AF Zaouche, S
   Ionescu, E
   Dubreuil, C
   Ferber-Viart, C
TI Pre- and intraoperative predictive factors of facial palsy in vestibular
   schwannoma surgery
SO ACTA OTO-LARYNGOLOGICA
LA English
DT Article
DE facial nerve function; predictive factors; vestibular schwannoma
ID ACOUSTIC NEUROMA SURGERY; NERVE FUNCTION; CLINICAL PRESENTATION; TUMORS;
   RESECTION; MANAGEMENT; DIAGNOSIS; PARALYSIS
AB Conclusions. These results support previous ones with regard to FN risk factors in VS surgery. However, they also provide new preoperative factors that influence postoperative FN function, such as clinical symptoms, the nature of the surgical procedure ( use of laser) and ABR results. Objective. To determine pre- and perioperative factors influencing facial nerve ( FN) outcome in vestibular schwannoma ( VS) surgery. Material and methods. A total of 424 patients undergoing VS surgery were included in this retrospective study. Patients were divided into two groups according to the existence or absence of a FN palsy during the 8 days following surgery ( Groups 1 and 2, respectively). Various parameters were evaluated preoperatively as follows. Quantitative parameters: age; duration of clinical symptoms; pure-tone audiometry ( PTA) results; speech reception threshold; speech discrimination score; auditory brainstem response ( ABR) results; and transient-evoked otoacoustic emission amplitude. Qualitative parameters: gender; side of the tumor; angle between the tumor and the internal auditory canal (VS/IAC angle) <= or > 30 degrees; MRI aspect ( n = 269); surgical approach; ease of the surgical procedure, the use or non-use of laser dissection; and the histological Antoni's type of the tumor. Results. Pre- and perioperative factors that differed significantly between Groups 1 and 2 were as follows. Quantitative factors: tinnitus duration was longer and PTA and ABR results were worse in Group 1. Qualitative factors: heterogenous/cystic MRI aspect, use of retrosisgmoid and middle fossa approaches, easy surgical procedure, dissection without laser and Antoni's type A were more frequently found in Group 1.
C1 Ctr Hosp Lyon Sud, Serv ORL & Explorat Audiovestibulaires, FR-69495 Pierre Benite, France.
   Univ Lyon 1, Ctr Hosp Lyon Sud, CNRS, UMR 5020, FR-69495 Pierre Benite, France.
C3 CHU Lyon; Centre National de la Recherche Scientifique (CNRS); CHU Lyon;
   UDICE-French Research Universities; Universite Claude Bernard Lyon 1
RP Ferber-Viart, C (通讯作者)，Ctr Hosp Lyon Sud, Serv ORL & Explorat Audiovestibulaires, Explorat Neurosensorielles Pav 3, FR-69495 Pierre Benite, France.
EM chantal.viart-ferber@chu-lyon.fr
OI Ionescu, Eugen Constant/0000-0003-3773-9848
CR ARRIAGA MA, 1993, OTOLARYNG HEAD NECK, V108, P220, DOI 10.1177/019459989310800303
   CHANDRASEKHAR SS, 1995, AM J OTOL, V16, P63
   Charabi S, 1997, Acta Otolaryngol Suppl, V530, P1
   Charabi S, 2000, ACTA OTO-LARYNGOL, P11
   Charachon R, 1998, Rev Laryngol Otol Rhinol (Bord), V119, P147
   Deguine O, 1998, J LARYNGOL OTOL, V112, P441, DOI 10.1017/S0022215100140733
   Frommeld T, 1998, HNO, V46, P324, DOI 10.1007/s001060050247
   Gianoli GJ, 1996, AM J OTOL, V17, P625
   Gomez-Brouchet A, 2001, OTOL NEUROTOL, V22, P79, DOI 10.1097/00129492-200101000-00016
   Grey PL, 1996, CLIN OTOLARYNGOL, V21, P409, DOI 10.1046/j.1365-2273.1996.00816.x
   GUYOT JP, 1992, ORL J OTO-RHINO-LARY, V54, P139, DOI 10.1159/000276283
   Haapaniemi J, 2000, ACTA OTO-LARYNGOL, P14
   JAASKELAINEN J, 1994, J NEUROSURG, V80, P541, DOI 10.3171/jns.1994.80.3.0541
   Kartush JM, 1996, OTOLARYNG CLIN N AM, V29, P377
   Kunihiro T, 1999, ORL-J OTO-RHIN-LARYN, V61, P98, DOI 10.1159/000027649
   LALWANI AK, 1995, AM J OTOL, V16, P758
   Leonetti John P., 1995, Comprehensive Therapy, V21, P68
   Magliulo G, 1998, EUR ARCH OTO-RHINO-L, V255, P124, DOI 10.1007/s004050050026
   Matthies C, 1997, NEUROSURGERY, V40, P1
   Megerian CA, 1996, AM J OTOL, V17, P630
   Miyagi A, 1997, NEUROL SURG TOKYO, V25, P647
   MOULIN G, 1995, J LARYNGOL OTOL, V14, P326
   Ohata K, 1998, ACTA NEUROCHIR, V140, P913, DOI 10.1007/s007010050193
   RUTH HR, 1985, OTOLARYNG HEAD NECK, V93, P160, DOI 10.1177/019459988509300206
   Samii M, 1997, NEUROSURGERY, V40, P696, DOI 10.1097/00006123-199704000-00007
   Sekhar LN, 1996, AM J OTOL, V17, P676
   SELESNICK SH, 1993, LARYNGOSCOPE, V103, P431, DOI 10.1002/lary.5541030412
   SHAAN M, 1993, OTOLARYNG HEAD NECK, V109, P865, DOI 10.1177/019459989310900515
   STERKERS JM, 1994, OTOLARYNG HEAD NECK, V110, P146, DOI 10.1177/019459989411000202
   TOS M, 1992, ANN OTO RHINOL LARYN, V101, P821, DOI 10.1177/000348949210101004
   Wedekind C, 1996, ZBL NEUROCHIR, V57, P163
   YANAGIHARA N, 1993, LARYNGOSCOPE, V103, P308
NR 32
TC 23
Z9 25
U1 0
U2 1
PU TAYLOR & FRANCIS LTD
PI ABINGDON
PA 2-4 PARK SQUARE, MILTON PARK, ABINGDON OR14 4RN, OXON, ENGLAND
SN 0001-6489
EI 1651-2251
J9 ACTA OTO-LARYNGOL
JI Acta Oto-Laryngol.
PD APR
PY 2005
VL 125
IS 4
BP 363
EP 369
DI 10.1080/00016480410025216
PG 7
WC Otorhinolaryngology
WE Science Citation Index Expanded (SCI-EXPANDED)
SC Otorhinolaryngology
GA 914AK
UT WOS:000228196600005
PM 15823806
DA 2023-08-27
ER

PT J
AU Karremann, M
   Pietsch, T
   Janssen, G
   Kramm, CM
   Wolff, JEA
AF Karremann, Michael
   Pietsch, Torsten
   Janssen, Gisela
   Kramm, Christof M.
   Wolff, Johannes E. A.
TI Anaplastic ganglioglioma in children
SO JOURNAL OF NEURO-ONCOLOGY
LA English
DT Article
DE Gliomas; Pediatrics; Central nervous system neoplasms; Ganglioglioma;
   Brain cancer
ID OF-THE-LITERATURE; HIGH-GRADE GLIOMA; PEDIATRIC-PATIENTS; MALIGNANT
   GLIOMAS; SIMULTANEOUS RADIOCHEMOTHERAPY; HIT-GBM; RESECTION;
   CHEMOTHERAPY; CHILDHOOD; GLIOBLASTOMA
AB Purpose Anaplastic gangliogliomas (AGG) are gangliogliomas with areas of pronounced hypercellularity, vascular proliferation, necrosis, and many mitotic figures. As very few pediatric patients have been studied, we analyzed the cases registered in the HIT-GBM database. Patients and Methods Patient data were obtained from the German HIT-GBM database. Inclusion criteria were diagnosis of AGG proven by a central neuropathological review and patient age 0 to 17 years. Eight patients (five male and three female) were identified. Results Patients' median age was 10 years. The median history of disease was 9 months (range, 1.0-43.0 months). Initial symptoms included signs of raised intracranial pressure, seizures, and, in the case of spinal cord tumor, bladder dysfunction. In five cases, AGGs were localized supratentorially with three patients having multiple lobes involved. The tumors affected the frontal (n = 3 cases), parietal (n = 2), temporal (n = 2), and occipital lobes (n = 1), as well as the brainstem (n = 1) and the spinal cord (n = 2). Gross total tumor resection was achieved in six patients. The estimated 5-year overall survival rate +/- A standard error was 88 +/- A 12%, and the event-free survival rate was 63 +/- A 17%. While gender and tumor location did not affect survival rates, gross total tumor resection provided a better overall survival than non-total resection. Conclusion The prognosis of pediatric patients with AGG is good, especially for those who undergo gross total tumor resection.
C1 [Wolff, Johannes E. A.] Univ Texas MD Anderson Canc Ctr, Dept Pediat Neurooncol, Unit 87, Houston, TX 77030 USA.
   [Karremann, Michael] Univ Halle Wittenberg, Dept Pediat & Adolescence Med, Halle, Germany.
   [Karremann, Michael] Univ Hosp Mannheim, Dept Pediat, Mannheim, Germany.
   [Pietsch, Torsten] Univ Bonn, Dept Neuropathol, D-5300 Bonn, Germany.
   [Janssen, Gisela] Univ Dusseldorf, Dept Pediat Oncol Hematol & Immunol, Dusseldorf, Germany.
   [Wolff, Johannes E. A.] Univ Texas MD Anderson Canc Ctr, Dept Biostat, Houston, TX 77030 USA.
C3 University of Texas System; UTMD Anderson Cancer Center; Martin Luther
   University Halle Wittenberg; Ruprecht Karls University Heidelberg;
   University of Bonn; Heinrich Heine University Dusseldorf; University of
   Texas System; UTMD Anderson Cancer Center
RP Wolff, JEA (通讯作者)，Univ Texas MD Anderson Canc Ctr, Dept Pediat Neurooncol, Unit 87, 1515 Holcombe Blvd, Houston, TX 77030 USA.
EM jwolff@mdanderson.org
RI Karremann, Michael/V-3384-2019
OI Karremann, Michael/0000-0002-9961-4752; Wolff,
   Johannes/0000-0003-0278-1309
FU Deutsche Kinderkrebsstiftung, Bonn, Germany
FX The ongoing support of the Deutsche Kinderkrebsstiftung, Bonn, Germany,
   is greatly appreciated. We also thank our colleagues who contributed
   patient data to the HIT-GBM studies.
CR ARTICO M, 1993, CHILD NERV SYST, V9, P7, DOI 10.1007/BF00301926
   Becker AJ, 2001, NEUROPATH APPL NEURO, V27, P105, DOI 10.1046/j.0305-1846.2001.00302.x
   BECKER AJ, 2007, WHO CLASSIFICATION T, P103
   Brautigam B, 2003, MONATSSCHR KINDERH, V151, P405, DOI 10.1007/s00112-002-0481-4
   Bucci MK, 2004, CANCER-AM CANCER SOC, V101, P817, DOI 10.1002/cncr.20422
   Campbell JW, 1996, NEUROSURGERY, V38, P258, DOI 10.1097/00006123-199602000-00006
   Chintagumpala MM, 1996, PEDIATR NEUROSURG, V24, P306, DOI 10.1159/000121060
   Demaerel P, 1996, J NEURO-ONCOL, V30, P237
   Finlay JL, 1999, CHILD NERV SYST, V15, P786, DOI 10.1007/s003810050471
   HADDAD SF, 1992, NEUROSURGERY, V31, P171, DOI 10.1227/00006123-199208000-00001
   HALL WA, 1986, NEUROSURGERY, V19, P1016, DOI 10.1227/00006123-198612000-00019
   Heideman RL, 1997, CANCER-AM CANCER SOC, V80, P497
   JAY V, 1994, CANCER, V73, P2862, DOI 10.1002/1097-0142(19940601)73:11<2862::AID-CNCR2820731133>3.0.CO;2-5
   Johnson MD, 2001, PEDIATR NEUROSURG, V34, P301, DOI 10.1159/000056042
   Karabekir HS, 2006, PEDIATR NEUROSURG, V42, P374, DOI 10.1159/000095568
   Kramm CM, 2006, ANTICANCER RES, V26, P3773
   Kurian NI, 1998, BRIT J NEUROSURG, V12, P277
   LANG FF, 1993, J NEUROSURG, V79, P867, DOI 10.3171/jns.1993.79.6.0867
   Liauw SL, 2007, INT J RADIAT ONCOL, V67, P244, DOI 10.1016/j.ijrobp.2006.08.029
   Luyken C, 2004, CANCER, V101, P146, DOI 10.1002/cncr.20332
   Mekni A, 2006, NEUROCHIRURGIE, V52, P119, DOI 10.1016/S0028-3770(06)71206-1
   Nair V, 2004, Indian J Cancer, V41, P41
   Nakajima M, 1998, SURG NEUROL, V49, P445, DOI 10.1016/S0090-3019(97)00293-0
   Pandita A, 2007, NEURO-ONCOLOGY, V9, P124, DOI 10.1215/15228517-2006-029
   Rutkowski S, 2005, NEW ENGL J MED, V352, P978, DOI 10.1056/NEJMoa042176
   Samadani U, 2007, EPILEPSIA, V48, P646, DOI 10.1111/j.1528-1167.2007.00925.x
   Selch MT, 1998, AM J CLIN ONCOL-CANC, V21, P557, DOI 10.1097/00000421-199812000-00006
   Tamiya T, 2006, PEDIATR NEUROSURG, V42, P240, DOI 10.1159/000092362
   Tarnaris A, 2006, CLIN NEUROL NEUROSUR, V108, P761, DOI 10.1016/j.clineuro.2005.09.005
   Wagner S, 2005, ANTICANCER RES, V25, P2583
   Wolff JEA, 2002, ANTICANCER RES, V22, P3569
   Wolff JEA, 2002, CANCER, V94, P264, DOI 10.1002/cncr.10114
   Wolff JEA, 2000, CANCER, V89, P2131, DOI 10.1002/1097-0142(20001115)89:10<2131::AID-CNCR14>3.0.CO;2-J
   Wolff JEA, 2008, J NEURO-ONCOL, V87, P155, DOI 10.1007/s11060-007-9495-z
   Wolff JEA, 2006, J NEURO-ONCOL, V79, P315, DOI 10.1007/s11060-006-9147-8
   Zhu JJ, 1997, AM J PATHOL, V151, P565
NR 36
TC 31
Z9 34
U1 0
U2 10
PU SPRINGER
PI NEW YORK
PA 233 SPRING ST, NEW YORK, NY 10013 USA
SN 0167-594X
EI 1573-7373
J9 J NEURO-ONCOL
JI J. Neuro-Oncol.
PD APR
PY 2009
VL 92
IS 2
BP 157
EP 163
DI 10.1007/s11060-008-9747-6
PG 7
WC Oncology; Clinical Neurology
WE Science Citation Index Expanded (SCI-EXPANDED)
SC Oncology; Neurosciences & Neurology
GA 411KC
UT WOS:000263647500005
PM 19043777
DA 2023-08-27
ER

PT J
AU Boudaouara, O
   Charfi, S
   Bahri, M
   Daoud, J
   Boudawara, MZ
   Gouiaa, N
   Boudawara, TS
AF Boudaouara, O.
   Charfi, S.
   Bahri, M.
   Daoud, J.
   Boudawara, M. Z.
   Gouiaa, N.
   Boudawara, T. Sellami
TI Pediatric high grade gliomas: Clinico-pathological profile, therapeutic
   approaches and factors affecting overall survival
SO NEUROCHIRURGIE
LA English
DT Article
DE Pediatric high grade glioma; Glioblastoma; Surgical resection; Radiation
   therapy; Treatment response; Overall survival
ID GLIOBLASTOMA; RESECTION; CHILDREN; EXPRESSION; PROTEINS; LOCATION;
   MUTATION; OUTCOMES; EXTENT; EGFR
AB Introduction. - Pediatric high grade gliomas are rare tumors of the central nervous system. Treatment is multidisciplinary, comprising surgical excision followed by radiotherapy and/or chemotherapy.
   Objectives. - describe these tumors' characteristics as seen in our institution, and identify factors associated with better overall survival.
   Patients and methods. - We conducted a retrospective study of 30 cases of pediatric high grade glioma treated consecutively in our institution over a 20-year period. Brainstem tumors and patients aged more than 22 years were excluded. Univariate analysis was conducted to determine factors associated with better overall survival.
   Results. - The series comprised 30 pediatric high grade gliomas: 27 glioblastomas and 3 anaplastic astrocytomas. The sex ratio was 1.7. Mean age was 13 years. Tumors were mainly located in the cerebral hemispheres (63.3%). Median tumor size was 5 cm. Glioblastomas were subdivided into 26 cases of classical subtype (96.3%) and 1 case of epithelioid subtype (3.7%). Surgical strategy consisted in tumor resection in 24 cases (80%). Twenty-one patients (70%) received postoperative radiotherapy. Therapeutic response at end of treatment was complete in 7 cases (23.3%). Postoperative radiation therapy and complete treatment response were significantly associated with improved overall survival in all high grade gliomas and also specifically in glioblastomas (P < 0.001 and P = 0.005, respectively).
   Conclusion. - Our results suggest that postoperative radiotherapy and complete treatment response are predictive factors for better overall survival in pediatric high grade glioma. (C) 2019 Elsevier Masson SAS. All rights reserved.
C1 [Boudaouara, O.; Charfi, S.; Gouiaa, N.; Boudawara, T. Sellami] CHU Habib Bourguiba, Lab Anat & Cytol Pathol, Route Ain Km 0-5, Sfax 3029, Tunisia.
   [Bahri, M.; Daoud, J.] CHU Habib Bourguiba, Serv Radiotherapie, Sfax 3029, Tunisia.
   [Boudawara, M. Z.] CHU Habib Bourguiba, Serv Neurochirurg, Sfax 3029, Tunisia.
C3 Universite de Sfax; Hopital Habib Bourguiba; Universite de Sfax; Hopital
   Habib Bourguiba; Universite de Sfax; Hopital Habib Bourguiba
RP Boudaouara, O (通讯作者)，CHU Habib Bourguiba, Lab Anat & Cytol Pathol, Route Ain Km 0-5, Sfax 3029, Tunisia.
EM annoussa1988@hotmail.com
RI Boudaouara, Ons/AAG-5368-2021
OI Boudaouara, Ons/0000-0002-0952-1844
CR Adams H, 2016, CHILD NERV SYST, V32, P493, DOI 10.1007/s00381-015-3006-x
   [Anonymous], 2016, WHO CLASSIFICATION T
   [Anonymous], 2013, CURR TREAT OPTION NE, V15, P316, DOI [10.1007/S11940-013-0225-X, DOI 10.1007/S11940-013-0225-X]
   Antonelli M, 2010, J NEURO-ONCOL, V99, P209, DOI 10.1007/s11060-010-0129-5
   Bozkurt SU, 2018, CHILD NERV SYST, V34, P107, DOI 10.1007/s00381-017-3633-5
   Braunstein S, 2017, J NEURO-ONCOL, V134, P541, DOI 10.1007/s11060-017-2393-0
   Broniscer A, 2014, NEUROPATH APPL NEURO, V40, P327, DOI 10.1111/nan.12093
   Das KK, 2012, CHILD NERV SYST, V28, P2055, DOI 10.1007/s00381-012-1890-x
   Fangusaro J, 2013, J NEURO-ONCOL, V113, P341, DOI 10.1007/s11060-013-1104-8
   Fangusaro J, 2012, FRONT ONCOL, V2, DOI 10.3389/fonc.2012.00105
   Fangusaro J, 2009, J CHILD NEUROL, V24, P1409, DOI 10.1177/0883073809338960
   Ganigi PM, 2005, PEDIATR NEUROSURG, V41, P292, DOI 10.1159/000088731
   Karremann M, 2013, BRIT J CANCER, V109, P844, DOI 10.1038/bjc.2013.404
   Korshunov A, 2015, ACTA NEUROPATHOL, V129, P669, DOI 10.1007/s00401-015-1405-4
   Kramm CM, 2011, NEURO-ONCOLOGY, V13, P680, DOI 10.1093/neuonc/nor045
   Lam S, 2018, J CLIN NEUROSCI, V47, P285, DOI 10.1016/j.jocn.2017.10.041
   McCrea HJ, 2015, NEUROSURGERY, V77, P443, DOI 10.1227/NEU.0000000000000845
   Nikitovic M, 2016, CHILD NERV SYST, V32, P97, DOI 10.1007/s00381-015-2945-6
   Perkins SM, 2011, INT J RADIAT ONCOL, V80, P1117, DOI 10.1016/j.ijrobp.2010.03.013
   Pollack IF, 2001, CANCER RES, V61, P7404
   Song KS, 2010, J NEUROSURG-PEDIATR, V6, P145, DOI 10.3171/2010.5.PEDS09558
   Stupp R, 2005, NEW ENGL J MED, V352, P987, DOI 10.1056/NEJMoa043330
   Sung T, 2000, BRAIN PATHOL, V10, P249, DOI 10.1111/j.1750-3639.2000.tb00258.x
   Suri V, 2009, NEURO-ONCOLOGY, V11, P274, DOI 10.1215/15228517-2008-092
   Wakefield A, 2015, J NEURO-ONCOL, V125, P307, DOI 10.1007/s11060-015-1905-z
   Walston S, 2015, FRONT ONCOL, V5, DOI 10.3389/fonc.2015.00028
   Wolff JEA, 2010, CANCER-AM CANCER SOC, V116, P705, DOI 10.1002/cncr.24730
   Yang T, 2013, WORLD NEUROSURG, V79, P537, DOI 10.1016/j.wneu.2012.09.015
NR 28
TC 4
Z9 4
U1 0
U2 0
PU MASSON EDITEUR
PI MOULINEAUX CEDEX 9
PA 21 STREET CAMILLE DESMOULINS, ISSY, 92789 MOULINEAUX CEDEX 9, FRANCE
SN 0028-3770
EI 1773-0619
J9 NEUROCHIRURGIE
JI Neurochirurgie
PD APR-JUN
PY 2019
VL 65
IS 2-3
BP 63
EP 68
DI 10.1016/j.neuchi.2019.03.001
PG 6
WC Clinical Neurology; Surgery
WE Science Citation Index Expanded (SCI-EXPANDED)
SC Neurosciences & Neurology; Surgery
GA IJ3XB
UT WOS:000475836800002
PM 30922839
DA 2023-08-27
ER

PT J
AU Hibi, D
   Suzuki, Y
   Ishii, Y
   Jin, ML
   Watanabe, M
   Sugita-Konishi, Y
   Yanai, T
   Nohmi, T
   Nishikawa, A
   Umemura, T
AF Hibi, Daisuke
   Suzuki, Yuta
   Ishii, Yuji
   Jin, Meilan
   Watanabe, Maiko
   Sugita-Konishi, Yoshiko
   Yanai, Tokuma
   Nohmi, Takehiko
   Nishikawa, Akiyoshi
   Umemura, Takashi
TI Site-Specific In Vivo Mutagenicity in the Kidney of gpt Delta Rats Given
   a Carcinogenic Dose of Ochratoxin A
SO TOXICOLOGICAL SCIENCES
LA English
DT Article
DE gpt delta rat; mutagenicity; ochratoxin A; site; specificity
ID DNA-DAMAGE; TOXICITY; GENOTOXICITY; MUTATION; COLON
AB Ochratoxin A (OTA) can induce renal tumors that originate from the S3 segment of the proximal tubules in rodents, but the results of conventional mutagenicity tests have caused controversy regarding the role of genotoxic mechanisms in the carcinogenesis. Human exposure to OTA from various foods is unavoidable. Therefore, an understanding of OTA-induced renal carcinogenesis is necessary for accurate estimates of the human risk hazard. In the present study, a 13-week exposure of gpt delta rats to OTA at a carcinogenic dose induced karyomegaly and apoptosis at the outer stripe of the outer medulla (OM) of the kidney but failed to affect the reporter gene mutations in DNA extracted from whole kidneys. This site specificity resulting from the kinetics of specific transporters might be responsible for the negative outcome of in vivo mutagenicity. The kidney was then macroscopically divided, based on anatomical characteristics, into the cortex, the OM, and the inner medulla, each of which was histopathologically confirmed. Spi(-) mutant frequencies (MFs) but not gpt MFs in the OM after a 4-week exposure to OTA were significantly higher than in controls despite the absence of cortical changes. There were also no changes in 8-hydroxydeoxyguanosine levels in kidney DNA. These results strongly suggest the involvement of a genotoxic mechanism, with the exception of oxidative DNA damage in OTA-induced renal carcinogenesis. In addition, the reporter gene mutation assay using DNA from target sites could be a more powerful tool to investigate in vivo genotoxicities.
C1 [Umemura, Takashi] Natl Inst Hlth Sci, Div Pathol, Setagaya Ku, Tokyo 1588501, Japan.
   [Watanabe, Maiko; Sugita-Konishi, Yoshiko] Natl Inst Hlth Sci, Div Microbiol, Tokyo 1588501, Japan.
   [Yanai, Tokuma] Gifu Univ, Fac Appl Biol Sci, Dept Vet Med, Lab Vet Pathol, Gifu 5011193, Japan.
   [Nohmi, Takehiko] Natl Inst Hlth Sci, Div Genet & Mutagenesis, Tokyo 1588501, Japan.
   [Nishikawa, Akiyoshi] Natl Inst Hlth Sci, Biol Safety Res Ctr, Tokyo 1588501, Japan.
C3 National Institute of Health Sciences - Japan; National Institute of
   Health Sciences - Japan; Gifu University; National Institute of Health
   Sciences - Japan; National Institute of Health Sciences - Japan
RP Umemura, T (通讯作者)，Natl Inst Hlth Sci, Div Pathol, Setagaya Ku, 1-18-1 Kamiyoga, Tokyo 1588501, Japan.
EM umemura@nihs.go.jp
FU Food Safety Commission [0903]; Ministry of Labor and Welfare of Japan;
   Grants-in-Aid for Scientific Research [22241016] Funding Source: KAKEN
FX Grant-in-Aid for Technical Research on the Assessment of Food Effects on
   Health from the Food Safety Commission (# 0903); Grant-in-Aid for Cancer
   Research from the Ministry of Labor and Welfare of Japan.
CR Adler M, 2009, CARCINOGENESIS, V30, P711, DOI 10.1093/carcin/bgp049
   Barlow S, 2007, EFSA J, V5, DOI 10.2903/j.efsa.2007.438
   BENDELE AM, 1985, J NATL CANCER I, V75, P733
   BOORMAN GA, 1992, TOXICOL PATHOL, V20, P236, DOI 10.1177/019262339202000210
   Cavin C, 2007, TOXICOL SCI, V96, P30, DOI [10.1093/toxscikfl169, 10.1093/toxsci/kfl169]
   Dahlmann A, 1998, J PHARMACOL EXP THER, V286, P157
   de Boer JG, 2000, ENVIRON MOL MUTAGEN, V36, P1, DOI 10.1002/1098-2280(2000)36:1<1::AID-EM1>3.0.CO;2-B
   Delatour T, 2008, MOL NUTR FOOD RES, V52, P472, DOI 10.1002/mnfr.200700276
   Hassen W, 2004, HUM EXP TOXICOL, V23, P339, DOI 10.1191/0960327104ht458oa
   HENNIG A, 1991, IARC SCI PUBL, V115, P255
   Hong MY, 2001, CARCINOGENESIS, V22, P1831, DOI 10.1093/carcin/22.11.1831
   *JECFA, 2001, JECFA FOOD ADD SER, V47
   JECFA (Joint FAO/WHO Expert Committee on Food Additives), 2008, WHO FOOD ADD SER, V59, P357
   Jung KY, 2001, LIFE SCI, V69, P2123, DOI 10.1016/S0024-3205(01)01296-6
   Kumata K., 1980, SHOKUHIN EISEIGAKU Z, V21, P171
   Launay-Vacher V, 2006, NEPHRON PHYSIOL, V103, P97, DOI 10.1159/000092212
   Lohr JW, 1998, PHARMACOL REV, V50, P107
   Mally A, 2005, CHEM RES TOXICOL, V18, P1242, DOI 10.1021/tx049651p
   Mantle P, 2005, FOOD ADDIT CONTAM A, V22, P58, DOI 10.1080/02652030500358431
   Mantle PG, 2010, CHEM RES TOXICOL, V23, P89, DOI 10.1021/tx900295a
   NAKAE D, 1995, CANCER LETT, V97, P233, DOI 10.1016/0304-3835(95)03980-B
   Nohmi T, 2005, ENVIRON MOL MUTAGEN, V45, P150, DOI 10.1002/em.20110
   Nohmi T, 2000, MUTAT RES-FUND MOL M, V455, P191, DOI 10.1016/S0027-5107(00)00077-4
   *NTP, 1989, NAT TOX PROGR TECH R, V358, P1
   Obrecht-Pflumio S, 1999, MUTAT RES-GEN TOX EN, V446, P95, DOI 10.1016/S1383-5718(99)00152-7
   Okamura T, 2010, J TOXICOL SCI, V35, P731, DOI 10.2131/jts.35.731
   Ozcelik N, 2004, J APPL TOXICOL, V24, P211, DOI 10.1002/jat.974
   Pfohl-Leszkowicz A, 1993, IARC Sci Publ, P141
   Pfohl-Leszkowicz A, 2002, FACTA U, V9, P57
   Pfohl-Leszkowicz A, 2007, MOL NUTR FOOD RES, V51, P61, DOI 10.1002/mnfr.200600137
   Rached E, 2007, TOXICOL SCI, V97, P288, DOI 10.1093/toxsci/kfm042
   Schaaf GJ, 2002, BBA-MOL BASIS DIS, V1588, P149, DOI 10.1016/S0925-4439(02)00159-X
   Sugita-Konishi Y, 2006, TALANTA, V69, P650, DOI 10.1016/j.talanta.2005.10.036
   Suzuki T, 1996, ENVIRON MOL MUTAGEN, V28, P348
   Tasaki M, 2010, CANCER SCI, V101, P2525, DOI 10.1111/j.1349-7006.2010.01705.x
   Umemura T, 2006, CANCER SCI, V97, P829, DOI 10.1111/j.1349-7006.2006.00248.x
   WHO, 2006, TRANSG AN MUT ASS
   Yang N, 2006, DNA REPAIR, V5, P43, DOI 10.1016/j.dnarep.2005.07.003
   Zeljezic D, 2006, BRAZ J MED BIOL RES, V39, P1563, DOI 10.1590/S0100-879X2006005000029
NR 39
TC 64
Z9 64
U1 1
U2 2
PU OXFORD UNIV PRESS
PI OXFORD
PA GREAT CLARENDON ST, OXFORD OX2 6DP, ENGLAND
SN 1096-6080
EI 1096-0929
J9 TOXICOL SCI
JI Toxicol. Sci.
PD AUG
PY 2011
VL 122
IS 2
BP 406
EP 414
DI 10.1093/toxsci/kfr139
PG 9
WC Toxicology
WE Science Citation Index Expanded (SCI-EXPANDED)
SC Toxicology
GA 807QJ
UT WOS:000293914500016
PM 21622941
OA Bronze
DA 2023-08-27
ER

PT J
AU Palmisano, M
   Bender, S
   Johnson, AL
AF Palmisano, Megan
   Bender, Susan
   Johnson, Amy L.
TI Intracranial medulloblastoma as the cause of progressive ataxia in a
   6-month-old draft horse cross gelding
SO JOURNAL OF VETERINARY INTERNAL MEDICINE
LA English
DT Article
DE ataxia; brainstem; cerebellum; equine; intracranial; neoplasia
ID CENTRAL-NERVOUS-SYSTEM; IMAGING FEATURES; DIAGNOSIS; BRAIN; CHILDREN;
   CANCER; TUMORS; DELAYS
AB We describe the unique clinical presentation of a central nervous system neoplasm in a 6-month-old draft horse cross gelding. Based on the neurologic examination at admission, neurolocalization was most consistent with a mildly asymmetric cervical, multifocal, or diffuse myelopathy. Mild vestibular involvement also was considered, but no cranial nerve deficits were observed. The gelding was negative for Sarcocystis neurona or Neospora hughesi based on paired serum and cerebrospinal fluid (CSF) samples analyzed, with no evidence of cervical compression based on contrast myelography. The horse was euthanized because of progression of clinical signs. At necropsy, a mass was identified associated with the cerebellum, and histopathology was consistent with medulloblastoma, which has not been reported previously in the horse.
C1 [Palmisano, Megan; Johnson, Amy L.] Univ Penn, New Bolton Ctr, Dept Clin Studies, Kennett Sq, PA USA.
   [Bender, Susan] Univ Penn, Dept Pathobiol, Kennett Sq, PA USA.
   [Johnson, Amy L.] Univ Penn, New Bolton Ctr, Dept Clin Studies, Kennett Sq, PA 19348 USA.
C3 University of Pennsylvania; University of Pennsylvania; University of
   Pennsylvania
RP Johnson, AL (通讯作者)，Univ Penn, New Bolton Ctr, Dept Clin Studies, Kennett Sq, PA USA.; Johnson, AL (通讯作者)，Univ Penn, New Bolton Ctr, Dept Clin Studies, Kennett Sq, PA 19348 USA.
EM amyjohn@vet.upenn.edu
CR Brasme JF, 2012, EUR J PEDIATR, V171, P25, DOI 10.1007/s00431-011-1480-z
   Clarke HE., 2009, VET PATHOL, V46, P1045
   Covington AL, 2004, J VET INTERN MED, V18, P245, DOI 10.1892/0891-6640(2004)18&lt;245:REOADD&gt;2.0.CO;2
   Damiani D, 2015, CANCER CYTOPATHOL, V123, P644, DOI 10.1002/cncy.21633
   Dang-Tan T, 2008, PEDIATR BLOOD CANCER, V51, P468, DOI 10.1002/pbc.21600
   Dang-Tan T, 2007, CANCER-AM CANCER SOC, V110, P703, DOI 10.1002/cncr.22849
   Dhall G, 2009, J CHILD NEUROL, V24, P1418, DOI 10.1177/0883073809341668
   Dobrovoljac M, 2002, EUR J PEDIATR, V161, P663, DOI 10.1007/s00431-002-1088-4
   Easton-Jones C, 2019, FRONT VET SCI, V6, DOI 10.3389/fvets.2019.00356
   FLORES LE, 1986, AM J DIS CHILD, V140, P684, DOI 10.1001/archpedi.1986.02140210082031
   Gericota B, 2010, J COMP PATHOL, V142, P332, DOI 10.1016/j.jcpa.2009.09.007
   HEATH SE, 1995, J AM VET MED ASSOC, V207, P738
   Ho CY, 2015, CANCER CYTOPATHOL, V123, P123, DOI 10.1002/cncy.21502
   HOLSHUH HJ, 1982, VET PATHOL, V19, P567, DOI 10.1177/030098588201900516
   JOLLY RD, 1969, PATHOL VET, V6, P463, DOI 10.1177/030098586900600510
   Kaatsch P., 2016, GERMAN CHILDHOOD CAN
   Kitagawa M, 2003, J SMALL ANIM PRACT, V44, P139, DOI 10.1111/j.1748-5827.2003.tb00136.x
   Lacombe VA, 2010, EQUINE VET J, V42, P393, DOI 10.1111/j.2042-3306.2010.00086.x
   Ladd SM, 2005, J VET INTERN MED, V19, P914, DOI 10.1892/0891-6640(2005)19[914:CNSHIA]2.0.CO;2
   Lampe R, 2019, FRONT VET SCI, V6, DOI 10.3389/fvets.2019.00401
   Lehmbecker A, 2014, J COMP PATHOL, V151, P181, DOI 10.1016/j.jcpa.2014.04.004
   Lindsey C, 2015, JAVMA-J AM VET MED A, V246, P1067, DOI 10.2460/javma.246.10.1067
   Mandrioli L, 2011, VET PATHOL, V48, P814, DOI 10.1177/0300985810390016
   Manso-Diaz G, 2015, VET RADIOL ULTRASOUN, V56, P176, DOI 10.1111/vru.12210
   March PA., 2009, DIS BRAIN CRANIAL NE, P1249
   Masty J, 2008, EQUINE NEUROLOGY, P3
   Matiasek K, 2007, J VET MED A, V54, P302, DOI 10.1111/j.1439-0442.2007.00955.x
   MAYHEW IG, 1978, CORNELL VET, V68, P13
   McConnell JF, 2004, VET RADIOL ULTRASOUN, V45, P17, DOI 10.1111/j.1740-8261.2004.04003.x
   Monk CS, 2017, VET OPHTHALMOL, V20, P551, DOI 10.1111/vop.12409
   Morrison LR, 2008, J COMP PATHOL, V139, P256, DOI 10.1016/j.jcpa.2008.07.008
   Northcott PA, 2019, NAT REV DIS PRIMERS, V5, DOI 10.1038/s41572-019-0063-6
   Patsikas M, 2014, J BIOL REG HOMEOS AG, V28, P341
   Steinberg H, 1998, VET PATHOL, V35, P543, DOI 10.1177/030098589803500611
   Szazados I, 1973, Dtsch Tierarztl Wochenschr, V80, P57
   WILLIAMSON LH, 1990, CORNELL VET, V80, P135
   WRIGHT JA, 1986, EQUINE VET J, V18, P147, DOI 10.1111/j.2042-3306.1986.tb03574.x
NR 37
TC 0
Z9 0
U1 0
U2 0
PU WILEY
PI HOBOKEN
PA 111 RIVER ST, HOBOKEN 07030-5774, NJ USA
SN 0891-6640
EI 1939-1676
J9 J VET INTERN MED
JI J. Vet. Intern. Med.
PD JAN
PY 2023
VL 37
IS 1
BP 361
EP 365
DI 10.1111/jvim.16592
EA NOV 2022
PG 5
WC Veterinary Sciences
WE Science Citation Index Expanded (SCI-EXPANDED)
SC Veterinary Sciences
GA 8C1LR
UT WOS:000889701800001
PM 36433686
OA Green Published, gold
DA 2023-08-27
ER

PT J
AU Pollack, SE
   Furth, EE
   Kallen, CB
   Arakane, F
   Kiriakidou, M
   Kozarsky, KF
   Strauss, JF
AF Pollack, SE
   Furth, EE
   Kallen, CB
   Arakane, F
   Kiriakidou, M
   Kozarsky, KF
   Strauss, JF
TI Localization of the steroidogenic acute regulatory protein in human
   tissues
SO JOURNAL OF CLINICAL ENDOCRINOLOGY & METABOLISM
LA English
DT Article
ID STAR GENE; EXPRESSION; FACTOR-1; CELLS; TUMORS; OVARY
AB The rate-limiting step in steroid hormone production in the adrenal cortex and gonads, the translocation of cholesterol from the outer to the inner mitochondrial membranes, is mediated by the steroidogenic acute regulatory protein (StAR). Heretofore, the localization of StAR in human adult and fetal tissues has not been defined. To this end, expression of StAR was detected in formalin-fixed, paraffin-embedded specimens using a polyclonal antiserum raised against recombinant human StAR.
   Primordial follicles of adult ovaries did not contain StAR, whereas antral follicles stained intensely in the thecal layer, with occasional staining of granulosa cells. Corpora lutea were intensely stained, but with a patchy distribution. Corpora albicantia did not stain. A luteoma of pregnancy stained with patches of moderate intensity. Ovaries with hyperthecosis contained areas of intense thecal staining. An ovarian Leydig cell tumor stained intensely, whereas granulosa cell tumors were negative. Ovarian adenocarcinomas, borderline tumors, teratomas, cystadenomas, and a Brenner tumor displayed no specific StAR immunostaining. Testicular Leydig cells stained moderately to intensely, as did a testicular Leydig cell tumor. Sertoli cells stained weakly in some specimens. Seminomas and testicular germ cell tumors were negative. There was minimal to moderate staining in the adrenal glomerulosa and faciculata and minimal staining in the reticularis, while the medulla was negative. Adrenal cortical adenomas, hyperplasias, and carcinomas all contained areas of StAR staining. The renal distal tubules stained with moderate to marked intensity. Renal carcinomas had occasional modest staining.
   No immunostaining was found in the placenta. Fetal ovaries contained sporadic stromal cells displaying intense StAR staining, particularly in the hilar region. Oocytes from a 32-week fetal ovary showed moderate to intense staining. Fetal testes displayed intense Leydig cell staining. The neocortex of the fetal adrenal glands displayed only minimal StAR staining, whereas moderate to intense staining was found in the fetal zone. The fetal kidneys had moderate StAR staining of the distal convoluted tubules.
   We conclude that StAR is localized to normal and neoplastic cells in the gonads and adrenal cortex, which produce large amounts of pregnenolone. StAR protein was not detected in the placenta, documenting that placental progestin synthesis occurs through StAR-independent mechanisms. The presence of StAR in cells that do not express cholesterol side-chain cleavage enzyme cytochrome P450, including renal distal tubules, Sertoli cells, and fetal oocytes, suggests that StAR has roles in metabolic processes in addition to stimulating pregnenolone synthesis.
C1 Univ Penn, Med Ctr, Ctr Res Reprod & Womens Hlth, Philadelphia, PA 19104 USA.
   Univ Penn, Med Ctr, Dept Obstet & Gynecol, Philadelphia, PA 19104 USA.
   Univ Penn, Med Ctr, Dept Pathol & Lab Med, Philadelphia, PA 19104 USA.
   Univ Penn, Med Ctr, Dept Cellular & Mol Engn, Philadelphia, PA 19104 USA.
C3 University of Pennsylvania; Pennsylvania Medicine; University of
   Pennsylvania; University of Pennsylvania; University of Pennsylvania
RP Strauss, JF (通讯作者)，778 Clin Res Bldg,415 Curie Blvd, Philadelphia, PA 19104 USA.
EM jstrauss@obgyn.upenn.edu
OI Kallen, Caleb/0000-0002-4156-6719
FU NICHD NIH HHS [HD-34449, HD-06274] Funding Source: Medline
CR ADAMS JS, 1994, ENDOCRINOLOGY, V134, P2567, DOI 10.1210/en.134.6.2567
   Arakane F, 1996, P NATL ACAD SCI USA, V93, P13731, DOI 10.1073/pnas.93.24.13731
   Bose HS, 1996, NEW ENGL J MED, V335, P1870, DOI 10.1056/NEJM199612193352503
   CLEMENT PB, 1987, AM J SURG PATHOL, V11, P277, DOI 10.1097/00000478-198704000-00006
   FUJIEDA K, 1997, J CLIN INVEST, V99, P1
   GRADI A, 1995, BBA-LIPID LIPID MET, V1258, P228, DOI 10.1016/0005-2760(95)00140-8
   GREGORY CW, 1992, ENDOCRINOLOGY, V131, P2103, DOI 10.1210/en.131.5.2103
   Kiriakidou M, 1996, J CLIN ENDOCR METAB, V81, P4122, DOI 10.1210/jc.81.11.4122
   Lala DS, 1997, P NATL ACAD SCI USA, V94, P4895, DOI 10.1073/pnas.94.10.4895
   LIN D, 1995, SCIENCE, V267, P1828, DOI 10.1126/science.7892608
   Liu J, 1996, J ENDOCRINOL, V150, P43, DOI 10.1677/joe.0.1500043
   MILLER WL, 1988, ENDOCR REV, V9, P295, DOI 10.1210/edrv-9-3-295
   Moore KL, 1988, DEV HUMAN, P246
   PARKER KL, ENDOCR REV, V18, P361
   Ramayya MS, 1997, J CLIN ENDOCR METAB, V82, P1799, DOI 10.1210/jc.82.6.1799
   Rennert H., 1993, OVARY, P147
   SASANO H, 1994, INT J GYNECOL PATHOL, V13, P101
   SIITERI PK, 1974, J CLIN ENDOCR METAB, V38, P113, DOI 10.1210/jcem-38-1-113
   Sop A., 1997, Biology of Reproduction, V56, P209
   Stocco DM, 1996, ENDOCR REV, V17, P221, DOI 10.1210/er.17.3.221
   SUGAWARA T, 1995, BIOCHEMISTRY-US, V34, P12506, DOI 10.1021/bi00039a004
   Sugawara T, 1996, BIOCHEMISTRY-US, V35, P9052, DOI 10.1021/bi960057r
   SUGAWARA T, 1995, P NATL ACAD SCI USA, V92, P4778, DOI 10.1073/pnas.92.11.4778
   SUGAWARA T, 1997, BIOCHEMISTRY-US, V36, P7429
   Watari H, 1997, P NATL ACAD SCI USA, V94, P8462, DOI 10.1073/pnas.94.16.8462
   WITT BR, 1992, GYNECOL OBSTET INVES, V33, P59, DOI 10.1159/000294849
NR 26
TC 127
Z9 130
U1 0
U2 1
PU ENDOCRINE SOC
PI CHEVY CHASE
PA 8401 CONNECTICUT AVE, SUITE 900, CHEVY CHASE, MD 20815-5817 USA
SN 0021-972X
EI 1945-7197
J9 J CLIN ENDOCR METAB
JI J. Clin. Endocrinol. Metab.
PD DEC
PY 1997
VL 82
IS 12
BP 4243
EP 4251
DI 10.1210/jc.82.12.4243
PG 9
WC Endocrinology & Metabolism
WE Science Citation Index Expanded (SCI-EXPANDED)
SC Endocrinology & Metabolism
GA YL869
UT WOS:000071002000064
PM 9398748
DA 2023-08-27
ER

PT J
AU Pagano, A
   Novegno, F
   Ferlosio, A
   Lunardi, P
AF Pagano, Andrea
   Novegno, Federica
   Ferlosio, Amedeo
   Lunardi, Pierpaolo
TI Repeat Bleeding 18 Years After Hemorrhagic Pilocytic Astrocytoma:
   Prognostic Implications of Conservative Management-Case Report and
   Literature Review
SO WORLD NEUROSURGERY
LA English
DT Review
DE Hemorrhage; Natural history; Pilocytic astrocytoma; Prognosis; Surgery
ID PILOMYXOID ASTROCYTOMA; SUBARACHNOID HEMORRHAGE; INTRAVENTRICULAR
   HEMORRHAGE; INTRACRANIAL HEMORRHAGE; INTRATUMORAL HEMORRHAGE; CEREBELLAR
   HEMORRHAGE; FATAL HEMORRHAGE; ADULT; BRAIN; TUMOR
AB BACKGROUND: Acute hemorrhagic occurrence of pilocytic astrocytomas is extremely rare but has become increasingly recognized and often presents in clinically emergent situations. The precise significance of hemorrhage in these tumors and its pathogenetic mechanisms have not yet been defined. Nothing is known about the natural history of bleeding pilocytic astrocytomas.
   CASE DESCRIPTION: A 21-year-old man presented with acute biventricular hydrocephalus for repeat bleeding of a midbrain lesion that had been diagnosed 18 years earlier after a similar acute hemorrhagic episode. The patient had been initially treated conservatively, considering the high risk of surgery. He underwent urgent biventricular external shunt surgery and, subsequently, total removal of the lesion. Histopathological analysis revealed pilocytic astrocytoma. Including the present case, 59 cases were analyzed and reviewed, including 5 cases with a pilomyxoid variant. Different pathogenetic mechanisms have been proposed, including histological characteristics, rupture of the bridging veins torn by the neoplastic mass, and vascular instability determined by overexpression of vascular endothelial growth factor.
   CONCLUSIONS: To the best of our knowledge, the presented case is completely unique owing to the long-term observational follow-up data available. The hemorrhagic potential did not decrease over time, representing a specific feature of this tumor. The occurrence of bleeding might not reflect either malignancy or aggressiveness. However, the worse prognosis is related to the clinical behavior, with life-threatening complications often associated. Surgery remains the standard treatment and will influence the final prognosis.
C1 [Pagano, Andrea; Novegno, Federica; Lunardi, Pierpaolo] Univ Roma Tor Vergata, Dept Neurosurg, Policlin Tor Vergata, Rome, Italy.
   [Ferlosio, Amedeo] Univ Roma Tor Vergata, Div Anat Pathol, Dept Biomed & Prevent, Policlin Tor Vergata, Rome, Italy.
C3 University of Rome Tor Vergata; Policlin Tor Vergata; University of Rome
   Tor Vergata; Policlin Tor Vergata
RP Pagano, A (通讯作者)，Univ Roma Tor Vergata, Dept Neurosurg, Policlin Tor Vergata, Rome, Italy.
EM pagano.andrea1987@gmail.com
RI Ferlosio, amedeo/AHE-8783-2022
CR Bell D, 2004, BRIT J NEUROSURG, V18, P613, DOI 10.1080/02688690400022896
   Bosnjak R, 2005, J NEUROSURG, V103, P473, DOI 10.3171/jns.2005.103.3.0473
   Briet C, 2015, ENDOCRIN METAB CLIN, V44, P199, DOI 10.1016/j.ecl.2014.10.016
   Burkhard C, 2003, J NEUROSURG, V98, P1170, DOI 10.3171/jns.2003.98.6.1170
   BYARD RW, 1992, PEDIATR NEUROSURG, V17, P88, DOI 10.1159/000120573
   Carlson ML, 2017, LARYNGOSCOPE, V127, P1420, DOI 10.1002/lary.26193
   CHARLES NC, 1981, AM J OPHTHALMOL, V92, P691, DOI 10.1016/S0002-9394(14)74663-X
   Chourmouzi D, 2014, INSIGHTS IMAGING, V5, P387, DOI 10.1007/s13244-014-0328-2
   Devi BI, 2001, CHILD NERV SYST, V17, P567
   Donato J, 2015, BLOOD, V126, P494, DOI 10.1182/blood-2015-02-626788
   FOGELSON MH, 1980, NEUROLOGY, V30, P669, DOI 10.1212/WNL.30.6.669
   Frassanito P, 2009, CHILD NERV SYST, V25, P7, DOI 10.1007/s00381-008-0711-8
   Galgano MA, 2016, CUREUS J MED SCIENCE, V8, DOI 10.7759/cureus.510
   Garg A, 2004, J NEUROSURG, V100, P525, DOI 10.3171/ped.2004.100.5.0525
   GLEW WB, 1977, ANN OPHTHALMOL, V9, P139
   Golash A, 1998, BRIT J NEUROSURG, V12, P59, DOI 10.1080/02688699845564
   Gottfried ON, 2003, J NEUROSURG, V99, P416, DOI 10.3171/jns.2003.99.2.0416
   Hamada H, 2008, J NEUROS-PEDIATR, V1, P244, DOI 10.3171/PED/2008/1/3/244
   He JT, 2018, CHILD NERV SYST, V34, P149, DOI 10.1007/s00381-017-3549-0
   Hill JD, 2012, CHILD NERV SYST, V28, P327, DOI 10.1007/s00381-011-1643-2
   Hwang SL, 1998, J FORMOS MED ASSOC, V97, P784
   Kapoor A, 2015, CHILD NERV SYST, V31, P1617, DOI 10.1007/s00381-015-2749-8
   Kato K, 2011, NEUROL MED-CHIR, V51, P82, DOI 10.2176/nmc.51.82
   Kim MS, 2011, J KOREAN NEUROSURG S, V49, P363, DOI 10.3340/jkns.2011.49.6.363
   Kleijwegt M, 2016, OTOL NEUROTOL, V37, P1411, DOI 10.1097/MAO.0000000000001169
   Kumar A, 2010, NEUROL INDIA, V58, P172, DOI 10.4103/0028-3886.73775
   Lee CS, 2009, CHILD NERV SYST, V25, P125, DOI 10.1007/s00381-008-0678-5
   Leung SY, 1997, AM J SURG PATHOL, V21, P941, DOI 10.1097/00000478-199708000-00009
   Li HM, 2008, J CHIN MED ASSOC, V71, P587, DOI 10.1016/S1726-4901(08)70175-8
   Lieu AS, 1999, J FORMOS MED ASSOC, V98, P365
   LONES MA, 1991, ACTA NEUROPATHOL, V81, P688, DOI 10.1007/BF00296382
   Lyons MK, 2007, CLIN NEUROL NEUROSUR, V109, P76, DOI 10.1016/j.clineuro.2006.03.002
   Matsumoto Katsumi, 1997, Neurologia Medico-Chirurgica, V37, P849, DOI 10.2176/nmc.37.849
   Matsumoto Y, 2018, WORLD NEUROSURG, V116, P155, DOI 10.1016/j.wneu.2018.05.107
   MAUERSBERGER W, 1977, NEUROPADIATRIE, V8, P443, DOI 10.1055/s-0028-1091539
   Mesiwala AH, 2001, PEDIATR NEUROSURG, V34, P235, DOI 10.1159/000056028
   Oka F, 2007, NEUROL MED-CHIR, V47, P219, DOI 10.2176/nmc.47.219
   Ostrom QT, 2014, NEURO-ONCOLOGY, V16, P1, DOI [10.1093/neuonc/nov189, 10.1093/neuonc/nou327, 10.1093/neuonc/nou223]
   Prasad GL, 2019, NEUROSURG REV, V42, P97, DOI 10.1007/s10143-017-0915-z
   Ramdurg SR, 2016, J PEDIATR NEUROSCI, V11, P249, DOI 10.4103/1817-1745.193366
   Sekula RF, 2008, CLIN NEUROPATHOL, V27, P396
   Shibahara I, 2009, BRAIN TUMOR PATHOL, V26, P1, DOI 10.1007/s10014-008-0243-7
   Shibao S, 2012, BRAIN TUMOR PATHOL, V29, P96, DOI 10.1007/s10014-011-0068-7
   Sie M, 2010, NEUROPATH APPL NEURO, V36, P636, DOI 10.1111/j.1365-2990.2010.01113.x
   SORENSON EJ, 1995, J NEUROL NEUROSUR PS, V58, P761, DOI 10.1136/jnnp.58.6.761
   Tabouret E, 2013, B CANCER, V100, P57, DOI 10.1684/bdc.2012.1681
   Taraszewska A, 2005, FOLIA NEUROPATHOL, V43, P172
   Turel MK, 2016, J PEDIATR NEUROSCI, V11, P170, DOI 10.4103/1817-1745.193375
   van Ouwerkerk WJR, 1998, CHILD NERV SYST, V14, P742, DOI 10.1007/s003810050308
   VINCENT FM, 1980, NEUROLOGY, V30, P91, DOI 10.1212/WNL.30.1.91
   Wang Z, 2016, J CLIN NEUROSCI, V33, P217, DOI 10.1016/j.jocn.2016.03.033
   White JB, 2008, J NEUROSURG, V108, P223, DOI 10.3171/JNS/2008/108/2/0223
   Wilson MP, 2016, J NEUROSURG-PEDIATR, V17, P446, DOI 10.3171/2015.10.PEDS1580
NR 53
TC 3
Z9 3
U1 0
U2 1
PU ELSEVIER SCIENCE INC
PI NEW YORK
PA STE 800, 230 PARK AVE, NEW YORK, NY 10169 USA
SN 1878-8750
EI 1878-8769
J9 WORLD NEUROSURG
JI World Neurosurg.
PD MAR
PY 2019
VL 123
BP 328
EP 338
DI 10.1016/j.wneu.2018.12.032
PG 11
WC Clinical Neurology; Surgery
WE Science Citation Index Expanded (SCI-EXPANDED)
SC Neurosciences & Neurology; Surgery
GA HR2II
UT WOS:000462958400158
PM 30579034
DA 2023-08-27
ER

PT J
AU Luedemann, WO
   Stieglitz, LH
   Gerganov, V
   Samii, A
   Samii, M
AF Luedemann, Wolf O.
   Stieglitz, Lennart H.
   Gerganov, Venelin
   Samii, Amir
   Samii, Madjid
TI Fat implant is superior to muscle implant in vestibular schwannoma
   surgery for the prevention of cerebrospinal fluid fistulae
SO NEUROSURGERY
LA English
DT Article
DE acoustic neurinoma; cerebrospinal fluid leak; vestibular schwannoma
ID ACOUSTIC NEUROMA SURGERY; FACIAL-NERVE; LEAK; MANAGEMENT; COMPLICATIONS;
   REMOVAL; PRESERVATION; SERIES; FOSSA
AB OBJECTIVE: Meticulous sealing of opened air cells in the petrous bone is necessary for the prevention of cerebrospinal fluid (CSF) fistulae after vestibular schwannoma surgery. We performed a retrospective analysis to determine whether muscle or fat tissue is superior for this purpose.
   METHODS: Between January 2001 and December 2006, 420 patients underwent retrosigmoidal microsurgical removal by a standardized procedure. The opened air cells at the inner auditory canal and the mastoid bone were sealed with muscle in 283 patients and with fat tissue in 137 patients. Analysis was performed regarding the incidence of postoperative CSF fistulae and correlation with the patient's sex and tumor grade.
   RESULTS: The rate of postoperative CSF leak after application of fat tissue was lower (2.2%) than after use of muscle (5.7%). Women had less postoperative CSF leakage (3.4%) than men (5.6%). There was an inverse correlation with tumor grade. Patients with smaller tumors seemed to have a higher rate of CSF leakage than those with large tumors without hydrocephalus. Only large tumors with severe dislocation of the brainstem causing hydrocephalus showed a higher incidence of CSF leaks.
   CONCLUSION: Fat implantation is superior to muscle implantation for the prevention of CSF leakage after vestibular schwannoma surgery and should, therefore, be used for the sealing of opened air cells in cranial base Surgery.
C1 [Luedemann, Wolf O.; Stieglitz, Lennart H.; Gerganov, Venelin; Samii, Amir; Samii, Madjid] Int Neurosci Inst, Dept Neurosurg, D-30625 Hannover, Germany.
RP Luedemann, WO (通讯作者)，Int Neurosci Inst, Dept Neurosurg, Rudolf Pichlmayr Str 4, D-30625 Hannover, Germany.
EM Luedemann@ini-hannover.de
RI Stieglitz, Lennart Henning/AAM-2506-2020; Gerganov, Venelin/W-1773-2019
OI Stieglitz, Lennart Henning/0000-0002-3744-5105; Gerganov,
   Venelin/0000-0001-5031-6781
CR Bani A, 2002, ACTA NEUROCHIR, V144, P979, DOI 10.1007/s00701-002-0981-y
   Becker SS, 2003, OTOL NEUROTOL, V24, P107, DOI 10.1097/00129492-200301000-00021
   Bernal-Sprekelsen M, 2005, RHINOLOGY, V43, P277
   Brennan JW, 2001, J NEUROSURG, V94, P217, DOI 10.3171/jns.2001.94.2.0217
   Fishman AJ, 2004, LARYNGOSCOPE, V114, P501, DOI 10.1097/00005537-200403000-00022
   HOFFMAN RA, 1994, LARYNGOSCOPE, V104, P40
   Hori T, 2006, MINIM INVAS NEUROSUR, V49, P25, DOI 10.1055/s-2006-932125
   Karakas S, 2005, ANN SAUDI MED, V25, P41, DOI 10.5144/0256-4947.2005.41
   Kaylie DM, 2001, OTOL NEUROTOL, V22, P686, DOI 10.1097/00129492-200109000-00022
   Koerbel Andrei, 2005, Neurosurg Focus, V18, pe10
   LEBOWITZ RA, 1995, AM J OTOL, V16, P172
   Leonetti JP, 2001, SKULL BASE-INTERD AP, V11, P87, DOI 10.1055/s-2001-14428
   Ryzenman JM, 2005, LARYNGOSCOPE, V115, P703, DOI 10.1097/01.mlg.0000161331.83224.c5
   Samii M, 1997, NEUROSURGERY, V40, P684, DOI 10.1097/00006123-199704000-00006
   Samii M, 1997, NEUROSURGERY, V40, P11, DOI 10.1097/00006123-199701000-00002
   Samii M, 2006, J NEUROSURG, V105, P527, DOI 10.3171/jns.2006.105.4.527
   Sanna M, 2004, OTOL NEUROTOL, V25, P379, DOI 10.1097/00129492-200405000-00029
   Santamarta D, 2003, NEUROCIRUGIA, V14, P117
   Stieglitz LH, 2005, NEUROSURGERY, V57, P887, DOI 10.1227/01.NEU.0000179920.21593.1b
   Tonn JC, 2000, J NEUROL NEUROSUR PS, V69, P161, DOI 10.1136/jnnp.69.2.161
   Tsunoda A, 2001, ACTA OTO-LARYNGOL, V121, P627, DOI 10.1080/000164801316878944
   Tsunoda A, 2000, ACTA OTO-LARYNGOL, P6
NR 22
TC 35
Z9 37
U1 0
U2 3
PU LIPPINCOTT WILLIAMS & WILKINS
PI PHILADELPHIA
PA 530 WALNUT ST, PHILADELPHIA, PA 19106-3621 USA
SN 0148-396X
J9 NEUROSURGERY
JI Neurosurgery
PD JUL
PY 2008
VL 63
IS 1
SU S
BP 38
EP 42
DI 10.1227/01.NEU.0000310710.70769.81
PG 5
WC Clinical Neurology; Surgery
WE Science Citation Index Expanded (SCI-EXPANDED)
SC Neurosciences & Neurology; Surgery
GA 341LN
UT WOS:000258716100011
PM 18728602
DA 2023-08-27
ER

PT J
AU Metwali, H
   Samii, A
   Gerganov, V
   Giordano, M
   Fahlbusch, R
   Samii, M
AF Metwali, Hussam
   Samii, Amir
   Gerganov, Venelin
   Giordano, Mario
   Fahlbusch, Rudolf
   Samii, Madjid
TI The Significance of Intraoperative Magnetic Resonance Imaging in
   Resection of Skull Base Chordomas
SO WORLD NEUROSURGERY
LA English
DT Article
DE Chordoma; Intraoperative magnetic resonance imaging; Outcome; Skull base
ID CRANIAL BASE; TRANSSPHENOIDAL SURGERY; COST-EFFECTIVENESS; FOLLOW-UP;
   PITUITARY SURGERY; SURVIVAL PATTERNS; MANAGEMENT; CHONDROSARCOMAS;
   RADIOSURGERY; RADIOTHERAPY
AB BACKGROUND: Skull base chordoma can be a challenging surgical entity because of its invasive nature.
   OBJECTIVE: In this study, the role of intraoperative magnetic resonance imaging (iMRI) to optimize the resection of skull base chordomas is evaluated.
   METHODS: We performed a retrospective analysis of operated patients with skull base chordomas in the setting of iMRI. The clinical records, operative notes, radiologic images, tumor volumetry, location of the residual tumor, and surgical outcome were evaluated.
   RESULTS: Fifteen patients were operated on for resection of skull base chordomas between 2010 and 2017 in our institution. Gross total resection was planned and achieved in 8 patients and partial resection in 7 patients. In 8 patients (53.3%), the preoperatively planned volume of resection was achieved and confirmed in the first iMRI control. In 7 patients, repeated iMRI controls were required to achieve the surgical target. In 3 patients, the tumor residual requiring further resection was located in the clivus and in 4 patients in the intradural space. The improvement of the preoperative deficits showed a significant statistical association with the resection of the intradural component and decompression of the brainstem.
   CONCLUSIONS: This study shows that iMRI is a safe method for intraoperative assessment of the degree of resection and the volume and location of residual tumor when resecting skull base chordomas. When gross total resection of the tumor is not feasible, iMRI can be a useful tool for targeted tumor resection.
C1 [Metwali, Hussam; Samii, Amir; Gerganov, Venelin; Giordano, Mario; Fahlbusch, Rudolf; Samii, Madjid] Int Neurosci Inst, Dept Neurosurg, Hannover, Germany.
   [Metwali, Hussam; Samii, Amir] LIN, Magdeburg, Germany.
C3 Leibniz Institut fur Neurobiologie (LIN)
RP Metwali, H (通讯作者)，Int Neurosci Inst, Dept Neurosurg, Hannover, Germany.; Metwali, H (通讯作者)，LIN, Magdeburg, Germany.
EM drhussamm@yahoo.com
RI Gerganov, Venelin/W-1773-2019
OI Gerganov, Venelin/0000-0001-5031-6781
CR Abraham P, 2019, RADIOLOGY
   Almefty K, 2007, CANCER-AM CANCER SOC, V110, P2457, DOI 10.1002/cncr.23073
   AlMefty O, 1997, J NEUROSURG, V86, P182, DOI 10.3171/jns.1997.86.2.0182
   Anand VK, 2006, AM J RHINOL, V20, P401, DOI 10.2500/ajr.2006.20.2877
   Arnautovic K I, 2001, Neurosurg Focus, V10, pE7
   Arnautovic KI, 2001, J NEUROSURG, V95, P798, DOI 10.3171/jns.2001.95.5.0798
   ARNOLD H, 1986, ACTA NEUROCHIR, V83, P31, DOI 10.1007/BF01420505
   Ashour R, 2016, WORLD NEUROSURG, V93, P183, DOI 10.1016/j.wneu.2016.06.045
   Berkmann S, 2014, ACTA NEUROCHIR, V156, P2233, DOI 10.1007/s00701-014-2210-x
   Berkmann S, 2014, J NEUROSURG, V121, P1166, DOI 10.3171/2014.6.JNS131994
   Buchfelder M, 2012, ENDOCRINE, V42, P483, DOI 10.1007/s12020-012-9752-6
   Chambers KJ, 2014, LARYNGOSCOPE, V124, P1097, DOI 10.1002/lary.24420
   Debus J, 2000, INT J RADIAT ONCOL, V47, P591, DOI 10.1016/S0360-3016(00)00464-8
   Di Maio S, 2012, NEUROSURGERY, V70, P1355, DOI 10.1227/NEU.0b013e3182446783
   Di Maio S, 2011, J NEUROSURG, V115, P1094, DOI 10.3171/2011.7.JNS11355
   Dort JC, 2001, LARYNGOSCOPE, V111, P1570, DOI 10.1097/00005537-200109000-00014
   Eljamel MS, 2016, PHOTODIAGN PHOTODYN, V16, P35, DOI 10.1016/j.pdpdt.2016.07.012
   ERIKSSON B, 1981, ACTA ORTHOP SCAND, V52, P49, DOI 10.3109/17453678108991758
   GAY E, 1995, NEUROSURGERY, V36, P887, DOI 10.1227/00006123-199505000-00001
   Gui SB, 2016, NEUROSURG REV, V39, P321, DOI 10.1007/s10143-015-0696-1
   Hsu W, 2010, J NEUROSURG-SPINE, V12, P431, DOI 10.3171/2009.10.SPINE09393
   Hug EB, 1999, J NEUROSURG, V91, P432, DOI 10.3171/jns.1999.91.3.0432
   Iloreta AMC, 2014, J NEUROL SURG REP, V75, pE246, DOI 10.1055/s-0034-1387184
   Jawad MU, 2010, SPINE, V35, P117, DOI 10.1097/BRS.0b013e3181b44387
   Jho H D, 1996, Neurosurg Focus, V1, pe3
   Jho HD, 1997, ACTA NEUROCHIR, V139, P343, DOI 10.1007/BF01808831
   Koga T, 2010, J NEURO-ONCOL, V98, P233, DOI 10.1007/s11060-010-0184-y
   Krishnan S, 2005, NEUROSURGERY, V56, P777, DOI 10.1227/01.NEU.0000156789.10394.F5
   Martin JJ, 2007, J NEUROSURG, V107, P758, DOI 10.3171/JNS-07/10/0758
   McMaster ML, 2001, CANCER CAUSE CONTROL, V12, P1, DOI 10.1023/A:1008947301735
   Nimsky C, 2006, NEUROSURGERY, V59, P105, DOI 10.1227/01.NEU.0000219198.38423.1E
   Noel G, 2005, ACTA ONCOL, V44, P700, DOI 10.1080/02841860500326257
   Pamir MN, 2006, ACTA NEUROCHIR SUPPL, V98, P97
   Pamir MN, 2008, ADV TECH STAND NEURO, V33, P35, DOI 10.1007/978-3-211-72283-1_2
   Paterno' V, 2014, ACTA NEUROCHIR, V156, P463, DOI 10.1007/s00701-013-1978-4
   Rohatgi S, 2015, EURASIAN J MED, V47, P151, DOI 10.5152/eurasianjmed.2015.52
   Sacino MF, 2018, CHILD NERV SYST, V34, P495, DOI 10.1007/s00381-017-3658-9
   Sagit M, 2011, J CRANIOFAC SURG, V22, P1720, DOI 10.1097/SCS.0b013e31822e6434
   Samii A, 2007, J NEUROSURG, V107, P319, DOI 10.3171/JNS-07/08/0319
   Schulz-Ertner D, 2007, INT J RADIAT ONCOL, V68, P449, DOI 10.1016/j.ijrobp.2006.12.059
   Schwartz TH, 2006, NEUROSURGERY, V58, P44, DOI 10.1227/01.NEU.0000193927.49862.B6
   Schwartz TH, 2014, J NEUROSURG, V120, P342, DOI 10.3171/2013.7.JNS13956
   Sen C, 2010, J NEUROSURG, V113, P1059, DOI 10.3171/2009.9.JNS08596
   Shidoh S, 2014, NEUROL MED-CHIR, V54, P991, DOI 10.2176/nmc.st.2014-0135
   Stuer C, 2006, NEUROL MED-CHIR, V46, P118, DOI 10.2176/nmc.46.118
   Takahashi S, 2009, ACTA NEUROCHIR, V151, P759, DOI 10.1007/s00701-009-0383-5
   Tamaki N, 2001, Neurosurg Focus, V10, pE9
   Taniguchi M, 2012, ACTA NEUROCHIR, V154, P627, DOI 10.1007/s00701-011-1225-9
   Theodosopoulos PV, 2010, J NEUROSURG, V112, P736, DOI 10.3171/2009.6.JNS08916
   Tzortzidis F, 2006, NEUROSURGERY, V59, P230, DOI 10.1227/01.NEU.0000223441.51012.9D
   Yu E, 2016, FRONT ONCOL, V6, DOI 10.3389/fonc.2016.00203
   Zhang HK, 2016, J CRANIOFAC SURG, V27, pE709, DOI 10.1097/SCS.0000000000003031
NR 52
TC 4
Z9 4
U1 0
U2 0
PU ELSEVIER SCIENCE INC
PI NEW YORK
PA STE 800, 230 PARK AVE, NEW YORK, NY 10169 USA
SN 1878-8750
EI 1878-8769
J9 WORLD NEUROSURG
JI World Neurosurg.
PD AUG
PY 2019
VL 128
BP E185
EP E194
DI 10.1016/j.wneu.2019.04.086
PG 10
WC Clinical Neurology; Surgery
WE Science Citation Index Expanded (SCI-EXPANDED)
SC Neurosciences & Neurology; Surgery
GA IJ4SX
UT WOS:000475895100021
PM 31003024
DA 2023-08-27
ER

PT J
AU GENTET, JC
   BOUFFET, E
   DOZ, F
   TRON, P
   ROCHE, H
   THYSS, A
   PLANTAZ, D
   STEPHAN, JL
   MOTTOLESE, C
   PONVERT, D
   CARRIE, C
   RAYBAUD, C
   BRUNATMENTIGNY, M
   CHOUX, M
   PHILIP, T
   ZUCKER, JM
   BERNARD, JL
AF GENTET, JC
   BOUFFET, E
   DOZ, F
   TRON, P
   ROCHE, H
   THYSS, A
   PLANTAZ, D
   STEPHAN, JL
   MOTTOLESE, C
   PONVERT, D
   CARRIE, C
   RAYBAUD, C
   BRUNATMENTIGNY, M
   CHOUX, M
   PHILIP, T
   ZUCKER, JM
   BERNARD, JL
TI PREIRRADIATION CHEMOTHERAPY INCLUDING 8-DRUGS-IN-1-DAY REGIMEN AND
   HIGH-DOSE METHOTREXATE IN CHILDHOOD MEDULLOBLASTOMA - RESULTS OF THE M7
   FRENCH COOPERATIVE STUDY
SO JOURNAL OF NEUROSURGERY
LA English
DT Article
DE MEDULLOBLASTOMA; PRIMITIVE NEUROECTODERMAL TUMOR; RADIOTHERAPY;
   CHEMOTHERAPY; CHILDREN
ID PRIMITIVE NEUROECTODERMAL TUMORS; BRAIN-TUMORS; RADIATION-THERAPY;
   POSTERIOR-FOSSA; 8 DRUGS; CEREBELLAR MEDULLOBLASTOMA; PRERADIATION
   CHEMOTHERAPY; ADJUVANT CHEMOTHERAPY; WHOLE-BRAIN; CHILDREN
AB The aim of this study was to evaluate the feasibility and efficacy of a protocol that includes ''sandwich'' chemotherapy, that is, chemotherapy alternated with radiotherapy, and reduced doses of supratentorial irradiation in children with medulloblastoma. Between March 1985 and September 1988, 70 successive children with newly diagnosed medulloblastoma from eight centers were treated in this prospective nonrandomized study. Patients were assigned to two risk groups. Group A included patients with macroscopically complete or subtotal excision, no brainstem involvement, no atypical cells in the cerebrospinal fluid, normal myelography, and who were more than 2 years of age. Group B patients encompassed those who did not fit the criteria for Group A. Two children were excluded from analysis after histological review confirmed ependymoma. Thus, a population of 68 children was selected, with 31 in Group A and 37 in Group B.
   Treatment consisted of two courses of the ''eight drugs in 1 day'' (''8/1'') regimen followed by two courses of high-dose methotrexate (12 g/m(2)). Radiotherapy was begun during the 7th week after surgery in Group A and during the 5th week in Group B. in patients older than 2 years, the median radiation dose to the posterior fossa, the spinal axis, and the brain was 54 Gy, 36 Gy, and 27 Gy, respectively. Group B patients received postirradiation chemotherapy with four 8/1 courses monthly. The median time from surgery to radiation therapy was 50 days (range 21 to 141 days). One fatality due to chicken pox on Day 102 and one World Health Organization Grade IV infection occurred. The estimated 5- and 7-year disease-free survival (DFS) rates were 62% and 59%, respectively. These were 74% and 62% in Group A and 57% and 57% in Group B. Patient age, extent of resection, and radiation dose to the whole brain had no prognostic value. Patients with metastasis had a nonsignificant trend for a worse prognosis than patients with nonmetastatic disease (7-year DFS 45% vs. 68%, p = 0.11). In Group B, the 7-year DFS rates for children who received more or less than 30 Gy to the brain were 69% and 52% respectively (p = 0.15). There were recurrences in the posterior fossa (37%), spine (20%), and brain (20%). After a review of radiotherapeutic treatments, only one supratentorial failure could be blamed on reduction of the supratentorial radiation dose. This ''sandwich'' chemotherapy appeared to be feasible and did not show adverse survival data when compared to other series.
C1 CTR LEON BERARD, DEPT PEDIAT ONCOL, LYON, FRANCE.
   CTR LEON BERARD, DEPT RADIOTHERAPY, LYON, FRANCE.
   INST CURIE, DEPT PEDIAT ONCOL, PARIS, FRANCE.
   INST CURIE, DEPT RADIOTHERAPY, PARIS, FRANCE.
   HOP CHARLES NICOLLE, ROUEN, FRANCE.
   C REGAUD CTR, TOULOUSE, FRANCE.
   CTR ANTOINE LACASSAGNE, NICE, FRANCE.
   ALBERT MICHALLON HOSP, GRENOBLE, FRANCE.
   NORD HOSP, ST ETIENNE, FRANCE.
C3 UNICANCER; Centre Leon Berard; UNICANCER; Centre Leon Berard;
   UDICE-French Research Universities; Universite PSL; UNICANCER; Institut
   Curie; UDICE-French Research Universities; Universite PSL; UNICANCER;
   Institut Curie; Universite de Rouen Normandie; CHU de Rouen; UNICANCER;
   Centre Antoine Lacassagne; CHU Grenoble Alpes; CHU de St Etienne
RP GENTET, JC (通讯作者)，HOP ENFANTS LA TIMONE, SERV ONCOL PEDIAT, EPIDEMIOL IMMUNOL & PEDIAT ONCOL RES UNIT, F-13385 MARSEILLE 5, FRANCE.
RI carrie, christian/K-5488-2014; Bouffet, Eric/AAB-8999-2020
OI carrie, christian/0000-0002-0766-2547; Doz, Francois/0000-0001-9286-4831
CR ALLEN JC, 1982, J NEUROSURG, V57, P446, DOI 10.3171/jns.1982.57.4.0446
   ALLEN JC, 1988, J CLIN ONCOL, V6, P649, DOI 10.1200/JCO.1988.6.4.649
   BERRY MP, 1981, J NEUROSURG, V55, P43, DOI 10.3171/jns.1981.55.1.0043
   BERRY RJ, 1980, INT J RADIAT ONCOL, V6, P957, DOI 10.1016/0360-3016(80)90349-1
   BLEYER WA, 1983, MED PEDIATR ONCOL, V11, P213
   BOUFFET E, 1992, INT J RADIAT ONCOL, V24, P79, DOI 10.1016/0360-3016(92)91025-I
   BRAND W N, 1986, International Journal of Radiation Oncology, Biology, Physics, V12, P144
   CARRIE C, 1992, RADIOTHER ONCOL, V24, P77, DOI 10.1016/0167-8140(92)90282-Y
   CHANG CH, 1969, RADIOLOGY, V93, P1351, DOI 10.1148/93.6.1351
   CHASTAGNER P, 1988, ARCH FR PEDIATR, V45, P249
   CHOUX M, 1982, NEUROCHIRURGIE, V28, P1
   DEUTSCH M, 1991, P AN M AM SOC CLIN, V10, P124
   DUFFNER PK, 1983, CANCER, V51, P233, DOI 10.1002/1097-0142(19830115)51:2<233::AID-CNCR2820510211>3.0.CO;2-8
   EVANS AE, 1990, J NEUROSURG, V72, P572, DOI 10.3171/jns.1990.72.4.0572
   GNEKOW AK, 1991, MED PEDIATR ONCOL, V19, P435
   HALBERG FE, 1991, INT J RADIAT ONCOL, V20, P651, DOI 10.1016/0360-3016(91)90004-N
   HOPPEHIRSCH E, 1990, CHILD NERV SYST, V6, P60, DOI 10.1007/BF00307922
   HUGHES EN, 1988, CANCER, V61, P1992, DOI 10.1002/1097-0142(19880515)61:10<1992::AID-CNCR2820611011>3.0.CO;2-J
   JENKIN D, 1990, INT J RADIAT ONCOL, V19, P265, DOI 10.1016/0360-3016(90)90533-P
   KAPLAN EL, 1958, J AM STAT ASSOC, V53, P457, DOI 10.2307/2281868
   KOPELSON G, 1983, CANCER, V51, P312, DOI 10.1002/1097-0142(19830115)51:2<312::AID-CNCR2820510225>3.0.CO;2-Y
   KUN LE, 1991, INT J RADIAT ONCOL, V20, P897, DOI 10.1016/0360-3016(91)90038-6
   KUN LE, 1983, AM J CLIN ONCOL-CANC, V6, P651
   LAURENT JP, 1985, CANCER, V56, P1807, DOI 10.1002/1097-0142(19851001)56:7+<1807::AID-CNCR2820561317>3.0.CO;2-U
   LEVIN VA, 1988, J NEUROSURG, V68, P383, DOI 10.3171/jns.1988.68.3.0383
   MULHERN RK, 1992, MED PEDIATR ONCOL, V20, P181, DOI 10.1002/mpo.2950200302
   PACKER RJ, 1984, J NEUROSURG, V61, P296, DOI 10.3171/jns.1984.61.2.0296
   PACKER RJ, 1989, J NEUROSURG, V70, P707, DOI 10.3171/jns.1989.70.5.0707
   PACKER RJ, 1990, ANN NEUROL, V28, P823, DOI 10.1002/ana.410280615
   PACKER RJ, 1991, J NEUROSURG, V74, P433, DOI 10.3171/jns.1991.74.3.0433
   PARK TS, 1983, J NEUROSURG, V58, P543, DOI 10.3171/jns.1983.58.4.0543
   PENDERGRASS TW, 1987, J CLIN ONCOL, V5, P1221, DOI 10.1200/JCO.1987.5.8.1221
   ROSEN G, 1977, CANCER TREAT REP, V61, P681
   SILVERMAN CL, 1982, INT J RADIAT ONCOL, V8, P1869, DOI 10.1016/0360-3016(82)90443-6
   TAIT DM, 1990, EUR J CANCER, V26, P464
   TARBELL NJ, 1991, CANCER, V68, P1600, DOI 10.1002/1097-0142(19911001)68:7<1600::AID-CNCR2820680722>3.0.CO;2-V
   TEL E, 1980, J NEUROSURG, V52, P529, DOI 10.3171/jns.1980.52.4.0529
   TOMITA T, 1986, J NEUROSURG, V64, P238, DOI 10.3171/jns.1986.64.2.0238
   1979, WHO PUBLICATION, V48
NR 39
TC 64
Z9 64
U1 0
U2 0
PU AMER ASSOC NEUROLOGICAL SURGEONS
PI ROLLING MEADOWS
PA 5550 MEADOWBROOK DRIVE, ROLLING MEADOWS, IL 60008 USA
SN 0022-3085
EI 1933-0693
J9 J NEUROSURG
JI J. Neurosurg.
PD APR
PY 1995
VL 82
IS 4
BP 608
EP 614
DI 10.3171/jns.1995.82.4.0608
PG 7
WC Clinical Neurology; Surgery
WE Science Citation Index Expanded (SCI-EXPANDED)
SC Neurosciences & Neurology; Surgery
GA QM951
UT WOS:A1995QM95100014
PM 7897523
DA 2023-08-27
ER

PT J
AU Ilamurugu, A
   Chandrasekaran, AR
   Ayyalusamy, A
   Shanmugam, S
   Velayudham, R
   KattaCharu, GR
   Satpathy, SP
AF Ilamurugu, Arivarasan
   Chandrasekaran, Anu Radha
   Ayyalusamy, Anantharaman
   Shanmugam, Subramanian
   Velayudham, Ramasubramanian
   KattaCharu, Gautham Reddy
   Satpathy, Shyama Prasanna
TI Feasibility of MR-only radiation planning for hypofractionated
   stereotactic radiotherapy of schwannomas using non-coplanar volumetric
   modulated arc therapy
SO RADIOLOGIA MEDICA
LA English
DT Article
DE MRI in radiation planning; MRCT; FSPGR MR image; Hypofractionated
   stereotactic radiotherapy; Volumetric modulated radiation therapy
ID VESTIBULAR SCHWANNOMAS; DOSIMETRIC VERIFICATION; BRAIN; HEAD
AB Purpose To compare the dose calculation accuracy of plans done on a CT density-assigned MR image set for hypofractionated stereotactic radiotherapy (HSRT) using volumetric modulated radiation therapy containing non-coplanar beams.
   Methods Eighteen patients diagnosed with schwannoma treated with HSRT were selected retrospectively. These patients underwent planning CT (pCT) for radiation therapy (RT) and contrast-enhanced three-dimensional fast-spoiled gradient-echo image (3D FSPGR) to assist tumor delineation. CTplan is plan done on pCT. The structures body, bone, and air are contoured exclusively on MR image and assigned Hounsfield units of 25, + 1000, and -1000, respectively. This is termed as MRCT. After registration, original plans from pCT are pasted on the MRCT. Dose calculation is done in two ways: (1) with preset MU values (DDC) and (2) with optimization (OPT_DC). Conformity indices and D-max and D-0.5cc of brainstem, gamma agreement index and correlation coefficient are analyzed. ANOVA test is carried out to find the significance of difference between plans.
   Results The mean deviations of D-max and D-0.5cc of brainstem for CTplan versus DDC are 2.49% and 1.45% respectively. The mean deviations of D-max and D-0.5cc of brainstem for CTplan versus OPT_DC are -1.56% and -1.97%, respectively. Mean deviations of conformity index for DDC and OPT_DC are 0.84% and 0.89%, respectively. No significant difference was found with ANOVA test.
   Conclusion Results show that there is no difference between plans generated with actual CT data and MRCT data. Thus MR scans could be employed for radiation planning provided the verification image is available. This gives us confidence to reduce treatment margins where image registration process is avoided.
C1 [Ilamurugu, Arivarasan; Ayyalusamy, Anantharaman; Shanmugam, Subramanian; KattaCharu, Gautham Reddy; Satpathy, Shyama Prasanna] Yashoda Hosp, Yashoda Canc Inst, Dept Radiat Oncol, Nalgonda X Rd, Hyderabad 500036, Telangana, India.
   [Ilamurugu, Arivarasan; Chandrasekaran, Anu Radha; Velayudham, Ramasubramanian] VIT Univ, Sch Adv Sci, Vellore, Tamil Nadu, India.
C3 Vellore Institute of Technology (VIT); VIT Vellore
RP Ilamurugu, A (通讯作者)，Yashoda Hosp, Yashoda Canc Inst, Dept Radiat Oncol, Nalgonda X Rd, Hyderabad 500036, Telangana, India.; Ilamurugu, A (通讯作者)，VIT Univ, Sch Adv Sci, Vellore, Tamil Nadu, India.
EM arivarasan2016@outlook.com
RI Ayyalusamy, Anantharaman/AAO-4402-2020; ILAMURUGU,
   ARIVARASAN/I-2094-2019
OI ILAMURUGU, ARIVARASAN/0000-0002-3242-6036
CR Apicella G, 2016, REP PRACT ONCOL RADI, V21, P399, DOI 10.1016/j.rpor.2016.02.002
   Beavis AW, 1998, BRIT J RADIOL, V71, P544, DOI 10.1259/bjr.71.845.9691900
   Chen LL, 2004, INT J RADIAT ONCOL, V60, P636, DOI 10.1016/j.ijrobp.2004.05.068
   Christiansen RL, 2017, ACTA ONCOL, V56, P787, DOI 10.1080/0284186X.2017.1290275
   Chung HT, 2006, PHYS MED BIOL, V51, P4841, DOI 10.1088/0031-9155/51/19/008
   Edmund JM, 2017, RADIAT ONCOL, V12, DOI 10.1186/s13014-016-0747-y
   Johansson A, 2011, MED PHYS, V38, P2708, DOI 10.1118/1.3578928
   Jonsson JH, 2010, RADIAT ONCOL, V5, DOI 10.1186/1748-717X-5-62
   Kohler M, 2015, MR ONLY SIMULATION R
   Lambert J, 2011, RADIOTHER ONCOL, V98, P330, DOI 10.1016/j.radonc.2011.01.012
   Liu F, 2017, RADIAT ONCOL, V12, DOI 10.1186/s13014-016-0739-y
   Low Daniel A., 2010, Journal of Physics: Conference Series, V250, DOI 10.1088/1742-6596/250/1/012071
   Mulder JJS, 2012, CURR OPIN OTOLARYNGO, V20, P367, DOI 10.1097/MOO.0b013e328357d337
   Murphy ES, 2011, INT J RADIAT ONCOL, V79, P985, DOI 10.1016/j.ijrobp.2010.10.010
   Schmidt MA, 2017, MED PHYS, V44, P375, DOI 10.1002/mp.12068
   Schmidt MA, 2015, PHYS MED BIOL, V60, pR323, DOI 10.1088/0031-9155/60/22/R323
   Thomas C, 2007, J NEUROSURG, V107, P917, DOI 10.3171/JNS-07/11/0917
   Tyagi N, 2017, RADIAT ONCOL, V12, DOI 10.1186/s13014-017-0854-4
   Varatharaj C, 2010, J CANCER RES THER, V6, P179, DOI 10.4103/0973-1482.65233
   White G., 1992, 46 ICRU, V46
   Zhang B, 2010, PHYS MED BIOL, V55, P6601, DOI 10.1088/0031-9155/55/22/002
NR 21
TC 0
Z9 0
U1 0
U2 6
PU SPRINGER-VERLAG ITALIA SRL
PI MILAN
PA VIA DECEMBRIO, 28, MILAN, 20137, ITALY
SN 0033-8362
EI 1826-6983
J9 RADIOL MED
JI Radiol. Med.
PD MAY
PY 2019
VL 124
IS 5
BP 400
EP 407
DI 10.1007/s11547-018-0981-5
PG 8
WC Radiology, Nuclear Medicine & Medical Imaging
WE Science Citation Index Expanded (SCI-EXPANDED)
SC Radiology, Nuclear Medicine & Medical Imaging
GA HW2DY
UT WOS:000466494400010
PM 30569258
DA 2023-08-27
ER

PT J
AU Joseph, J
   Behari, S
   Gupta, S
   Bhaisora, KS
   Gandhi, A
   Srivastava, A
   Jaiswal, AK
AF Joseph, Jeena
   Behari, Sanjay
   Gupta, Shruti
   Bhaisora, Kamlesh Singh
   Gandhi, Anish
   Srivastava, Arun
   Jaiswal, Awadhesh K.
TI Brain-stem hemangioblastomas: The seemingly innocuous lesion in a
   perilous location
SO NEUROLOGY INDIA
LA English
DT Article
DE Brain-stem hemangioblastoma; complication avoidance; outcome; radiology;
   surgery
ID SAFE ENTRY ZONES; MEDULLA-OBLONGATA HEMANGIOBLASTOMAS; HIPPEL-LINDAU
   DISEASE; MICROSURGICAL ANATOMY; SURGICAL-MANAGEMENT; POSTERIOR-FOSSA;
   SINGLE-INSTITUTION; EXPERIENCE; DIAGNOSIS; RECURRENT
AB Introduction: Hemangioblastomas [75% sporadic, 25% with Von Hippel Lindau (VHL) disease] are highly vascular, benign lesions. The surgical nuances, management, and complication avoidance in brain-stem hemangioblastomas (BHs) have been studied.
   Material and Methods: Over 18 years, 27(mean age: 29 years; range 15-60 years) consecutive cases of BH underwent microsurgical excision. All patients were assessed clinico-radiologically for neurological deficits and screened for VHL disease. Outcome of the patients was based on Karnofsky Performance Status scale (KPS).
   Results: 12 out of 19 (70.4%) patients with hydrocephalus underwent a cerebrospinal fluid (CSF) diversion procedure. Lower cranial nerve palsy was present in 10 (37%) patients and motor weakness in 13 (48%). The tumours [mean size 3.34 +/- 1.06 cm, range: 1.4-5.5 cm; 11 solid, rest solid-cystic; 18 (66.7%) subpial and 9 (33.33%) intramedullary] were divided into four categories based on size: A: < 2 cm (n = 5,18.5%); B: 2-3 cm (n = 10,37%); C: 3-4 cm (n = 6,22.2%); D: > 4 cm (n = 6,22.2%). Their location was at posterior cervicomedullary junction (n = 12); pontomedullary junction (n = 7); pons (n = 3), medulla (n = 3) and ponto-mesencephalic region (n = 2). Multiple flow voids were seen in > 50% patients with tumour > 2 cm. 5 patients had syringomyelia; and, 8 had diffuse cervical cord expansion. Two patients with a large vascular tumour underwent preoperative embolization. Six patients had VHL disease; one underwent bilateral adrenalectomy for refractory hypertension; and, the another, nephrectomy for renal cell carcinoma. Twenty-six patients underwent a midline suboccipital craniectomy; and, 1 with a cerebellopontine angle tumour, a retromastoid craniectomy. 15 patients underwent total excision; 10 patients, near-total (< 10% remaining) excision, and 2 patients, a subtotal (> 10% remaining)) excision. Three patients (2 with VHL disease) expired due to exsanguinating hemorrhage, spreading venous thrombosis and aspiration pneumonitis, respectively. At follow-up visit (median: 25 +/- interquartile range 2-56months), 17 patients had improved KPS, 4 remained in same status and 3 (recently operated, on tracheostomy) had worsened KPS.
   Conclusions: Significant improvement is achievable in neurological status in patients following successful extirpation of a brain-stem hemangioblastoma, despite a turbulent perioperative period. Leaving tumour capsule adherent to the brain-stem often helps in preserving brain-stem function. Postoperatively, the patients should be monitored for their respiratory and lower cranial nerve status to prevent aspiration pneumonitis.
C1 [Joseph, Jeena; Behari, Sanjay; Gupta, Shruti; Bhaisora, Kamlesh Singh; Gandhi, Anish; Srivastava, Arun; Jaiswal, Awadhesh K.] Sanjay Gandhi Postgrad Inst Med Sci, Dept Neurosurg, Lucknow 226014, Uttar Pradesh, India.
C3 Sanjay Gandhi Postgraduate Institute of Medical Sciences
RP Behari, S (通讯作者)，Sanjay Gandhi Postgrad Inst Med Sci, Dept Neurosurg, Lucknow 226014, Uttar Pradesh, India.
EM sbehari27@yahoo.com
RI gupta, shruti/IQR-5576-2023
CR Cavalcanti DD, 2016, J NEUROSURG, V124, P1359, DOI 10.3171/2015.4.JNS141945
   Cavalheiro S, 2015, CHILD NERV SYST, V31, P1815, DOI 10.1007/s00381-015-2799-y
   Chen LF, 2013, J CLIN NEUROSCI, V20, P1727, DOI 10.1016/j.jocn.2013.01.027
   Chu BC, 2001, AM J NEURORADIOL, V22, P206
   Dwarakanath S, 2006, NEUROL INDIA, V54, P276
   Giammattei L, 2016, ACTA NEUROCHIR, V158, P1333, DOI 10.1007/s00701-016-2834-0
   Gupta S, 2017, ACTA NEUROCHIR, V159, P1497, DOI 10.1007/s00701-017-3225-x
   Huntoon K, 2016, J NEUROSURG, V124, P971, DOI 10.3171/2015.4.JNS1533
   Ju C, 2017, CUREUS J MED SCIENCE, V9, DOI 10.7759/cureus.1606
   Lee GJ, 2014, CLIN NEUROL NEUROSUR, V123, P90, DOI 10.1016/j.clineuro.2014.05.015
   Liu XS, 2015, INT J CLIN EXP MED, V8, P5576
   Ma DX, 2015, WORLD NEUROSURG, V84, P1030, DOI 10.1016/j.wneu.2015.05.030
   Nair BR, 2014, NEUROL INDIA, V62, P228, DOI 10.4103/0028-3886.132450
   Pavesi G, 2010, ACTA NEUROCHIR, V152, P287, DOI 10.1007/s00701-009-0512-1
   Ramachandran R, 2017, INDIAN J UROL, V33, P19, DOI 10.4103/0970-1591.194781
   Recalde RJ, 2008, NEUROSURGERY, V63, P9, DOI [10.1227/01.NEU.0000297062.52433.3F, 10.1227/01.neu.0000317368.69523.40]
   Sachdeva D, 2017, NEUROL INDIA, V65, P779, DOI [10.4103/neuroindia.NI_814_16, 10.4103/neuroindia.ni_814_16]
   Sakamoto N, 2012, NEUROL MED-CHIR, V52, P878, DOI 10.2176/nmc.52.878
   Salassa JR, 1999, DIGEST DIS, V17, P230, DOI 10.1159/000016941
   Wang CC, 2001, SURG NEUROL, V56, P218, DOI 10.1016/S0090-3019(01)00590-0
   Weil RJ, 2003, J NEUROSURG, V98, P95, DOI 10.3171/jns.2003.98.1.0095
   Winestone JS, 2007, CHILD NERV SYST, V23, P761, DOI 10.1007/s00381-006-0279-0
   Xu QW, 2010, ACTA NEUROCHIR, V152, P1331, DOI 10.1007/s00701-010-0668-8
   Yagmurlu K, 2017, J NEUROSURG, V127, P1134, DOI 10.3171/2016.8.JNS16947
   Yagmurlu K, 2014, OPER NEUROSURG, V10, P602, DOI 10.1227/NEU.0000000000000466
   Yin LX, 2014, J CLIN NEUROSCI, V21, P250, DOI 10.1016/j.jocn.2013.03.037
   Zhou LF, 2005, SURG NEUROL, V63, P307, DOI 10.1016/j.surneu.2004.07.038
   Zhou LF, 2000, CHINESE MED J-PEKING, V113, P129
NR 28
TC 9
Z9 10
U1 0
U2 2
PU MEDKNOW PUBLICATIONS & MEDIA PVT LTD
PI MUMBAI
PA B-9, KANARA BUSINESS CENTRE, OFF LINK RD, GHAKTOPAR-E, MUMBAI, 400075,
   INDIA
SN 0028-3886
EI 1998-4022
J9 NEUROL INDIA
JI Neurol. India
PD MAY-JUN
PY 2018
VL 66
IS 3
BP 779
EP 796
DI 10.4103/0028-3886.232294
PG 18
WC Neurosciences
WE Science Citation Index Expanded (SCI-EXPANDED)
SC Neurosciences & Neurology
GA GG0XN
UT WOS:000432404000035
PM 29766943
DA 2023-08-27
ER

PT J
AU BUSABA, NY
   REBEIZ, EE
   SALMAN, SD
   THORNTON, AR
   WEST, C
AF BUSABA, NY
   REBEIZ, EE
   SALMAN, SD
   THORNTON, AR
   WEST, C
TI SIGNIFICANCE OF FALSE-POSITIVE AUDITORY BRAIN-STEM RESPONSE - A
   CLINICAL-STUDY
SO AMERICAN JOURNAL OF OTOLOGY
LA English
DT Article
ID STEM RESPONSE; BELLS-PALSY; MULTIPLE-SCLEROSIS; NERVE; POTENTIALS;
   DISEASE
AB Auditory brainstem response (ABR) is a good screening test for cerebellopontine angle (CPA) tumors and other retrocochlear diseases. The pathologic correlates of many cases with positive ABR remain unknown. A two-staged clinical study was performed to help us understand the significance of a false-positive ABR. In the first stage, data from 66 patients with abnormal ABR were reviewed. Nineteen patients had identifiable causes for the ABR abnormality, whereas 47 patients had no lesions identified. In the second phase of the study 21 of the 47 patients were re-evaluated with a minimum follow-up period of 1 year. A detailed interval history was obtained, and the work-up, including imaging studies, was repeated in an attempt to reach a diagnosis. One patient was found to have a CPA tumor, but for nine patients a definite final diagnosis could not be determined. The implications of abnormal ABR and normal initial imaging study are discussed, and a plan for the work-up of these patients is suggested.
C1 HARVARD UNIV,SCH MED,DEPT OTOL & LARYNGOL,BOSTON,MA 02115.
   TUFTS UNIV NEW ENGLAND MED CTR,DEPT OTOLARYNGOL,BOSTON,MA 02111.
C3 Harvard University; Harvard Medical School; Tufts Medical Center
RP BUSABA, NY (通讯作者)，MASSACHUSETTS EYE & EAR INFIRM,DEPT OTOLARYNGOL,BOSTON,MA 02114, USA.
CR HENDRIX RA, 1983, OTOLARYNG HEAD NECK, V91, P686, DOI 10.1177/019459988309100617
   HOSFORDDUNN H, 1985, OTOLARYNG CLIN N AM, V18, P257
   JOSEPH JM, 1987, AM SPEECH LANGUAGE H
   JOSEY AF, 1988, AM J OTOL, V9, P12
   LUKES SA, 1983, ANN NEUROL, V13, P592, DOI 10.1002/ana.410130603
   MARAVILLA KR, 1985, AM J ROENTGENOL, V144, P381, DOI 10.2214/ajr.144.2.381
   MILLEN SJ, 1990, OTOLARYNG HEAD NECK, V102, P26, DOI 10.1177/019459989010200105
   MOLLER MB, 1988, AM J OTOL, V9, P60
   OZDAMAR O, 1983, ARCH NEUROL-CHICAGO, V40, P499, DOI 10.1001/archneur.1983.04210070039011
   ROSENHALL U, 1983, OTOLARYNG HEAD NECK, V91, P412, DOI 10.1177/019459988309100413
   SCHULER RE, 1985, RESOUR ENERG, V7, P1, DOI 10.1016/0165-0572(85)90002-7
   SHANON E, 1985, LARYNGOSCOPE, V95, P206
   SUZUKA Y, 1988, ACTA OTOLARYNGOL S S, V450, P1
   THOMSEN J, 1990, AM J OTOL, V11, P12
   URI N, 1984, ARCH OTOLARYNGOL, V110, P301
   VALVASSORI GE, 1988, ANN OTO RHINOL LARYN, V97, P19, DOI 10.1177/000348948809700104
   VALVASSORI GE, 1988, ANN OTO RHINOL LARYN, V97, P594, DOI 10.1177/000348948809700604
   WIET RJ, 1989, LARYNGOSCOPE, V99, P1035
NR 18
TC 7
Z9 7
U1 0
U2 0
PU LIPPINCOTT-RAVEN PUBL
PI PHILADELPHIA
PA 227 EAST WASHINGTON SQ, PHILADELPHIA, PA 19106
SN 0192-9763
J9 AM J OTOL
JI Am. J. Otol.
PD MAR
PY 1994
VL 15
IS 2
BP 233
EP 236
PG 4
WC Otorhinolaryngology
WE Science Citation Index Expanded (SCI-EXPANDED)
SC Otorhinolaryngology
GA MZ141
UT WOS:A1994MZ14100020
PM 8172308
DA 2023-08-27
ER

PT J
AU Gilmer-Hill, HS
   Ellis, WG
   Imbesi, SG
   Boggan, JE
AF Gilmer-Hill, HS
   Ellis, WG
   Imbesi, SG
   Boggan, JE
TI Spinal oligodendroglioma with gliomatosis in a child - Case report
SO JOURNAL OF NEUROSURGERY
LA English
DT Article
DE spinal oligodendroglioma; oligodendrogliomatosis; leptomeningeal
   gliomatosis; gliomatosis cerebri
ID LEPTOMENINGEAL OLIGODENDROGLIOMA; CEREBRI
AB The authors present a rare case of oligodendrogliomatosis in a child, which they believe originated from a primary spinal cord tumor. At 2.5 years of age this boy developed poor balance, neck stiffness, and a regression in developmental milestones. A computerized tomography (CT) scan of the head initially revealed ventriculomegaly and multiple cystic cerebellar lesions. In addition, magnetic resonance (MR) imaging revealed a cystic intramedullary lesion involving the cervical spinal cord. A CT scan of the head and an MR image obtained 3 years later demonstrated diffuse small cysts on the surface of the brainstem, cerebellum medial temporal and inferior frontal cortices, subcortical white matter, and corpus callosum suggestive of leptomeningeal tumor spread. Analysis of pathological specimens obtained at surgery showed neoplastic glial cells with small, uniform nuclei and perinuclear clear zones. The cells appeared to migrate along the subpial space but no tumor cells were present in the subarachnoid space. These findings were compatible with a diagnosis of oligodendrogliomatosis cerebri. Despite having a complicated course, chemotherapy with carboplatin has provided the patient with long-term palliation and a high quality of life. This case may represent the fifth report in the literature of oligodendrogliomatosis occurring in a child but only the third occurring with a spinal primary tumor.
C1 Univ Calif Davis, Dept Neurol Surg, Med Ctr, Sacramento, CA 95817 USA.
   Univ Calif Davis, Med Ctr, Dept Neurol, Sacramento, CA 95817 USA.
   Univ Calif Davis, Med Ctr, Dept Pathol, Sacramento, CA 95817 USA.
   Childrens Hosp Michigan, Detroit Med Ctr, Dept Pediat Neurosurg, Detroit, MI 48201 USA.
   Hosp Univ Penn, Dept Neuroradiol, Philadelphia, PA USA.
C3 University of California System; University of California Davis;
   University of California System; University of California Davis;
   University of California System; University of California Davis;
   Children's Hospital of Michigan; Detroit Medical Center; University of
   Pennsylvania; Pennsylvania Medicine
RP Boggan, JE (通讯作者)，Univ Calif Davis, Dept Neurol Surg, Med Ctr, 4860 Y St, Sacramento, CA 95817 USA.
CR ARTIGAS J, 1985, CLIN NEUROPATHOL, V4, P135
   BALKO MG, 1992, HUM PATHOL, V23, P706
   Beck DJK, 1942, BRAIN, V65, P352, DOI 10.1093/brain/65.4.352
   CAIRNCROSS JG, 1992, NEUROSURGERY, V31, P78, DOI 10.1227/00006123-199207000-00011
   CHEN R, 1995, J NEUROSURG, V83, P724, DOI 10.3171/jns.1995.83.4.0724
   DIETRICH PY, 1993, J NEURO-ONCOL, V15, P275, DOI 10.1007/BF01050075
   FORTUNA A, 1980, ACTA NEUROCHIR, V52, P305, DOI 10.1007/BF01402086
   GRANT R, 1992, NEUROLOGY, V42, P252, DOI 10.1212/WNL.42.1.252
   KAKITA A, 1992, ACTA NEUROPATHOL, V83, P538, DOI 10.1007/BF00310033
   KOREIN J, 1957, NEUROLOGY, V7, P589, DOI 10.1212/WNL.7.8.589
   MACDONALD DR, 1989, NEUROLOGY, V39, P1593, DOI 10.1212/WNL.39.12.1593
   PITT MA, 1992, BRIT J NEUROSURG, V6, P371, DOI 10.3109/02688699209023798
   ROGERS LR, 1995, NEUROSURGERY, V36, P166, DOI 10.1227/00006123-199501000-00021
   SPAGNOLI MV, 1987, NEURORADIOLOGY, V29, P15, DOI 10.1007/BF00341031
   Wang Kyu-Chang, 1993, Journal of Korean Medical Science, V8, P110
NR 15
TC 34
Z9 34
U1 0
U2 0
PU AMER ASSOC NEUROLOGICAL SURGEONS
PI CHARLOTTESVILLE
PA UNIV VIRGINIA, 1224 WEST MAIN ST, STE 450, CHARLOTTESVILLE, VA 22903 USA
SN 0022-3085
J9 J NEUROSURG
JI J. Neurosurg.
PD JAN
PY 2000
VL 92
IS 1
SU S
BP 109
EP 113
DI 10.3171/spi.2000.92.1.0109
PG 5
WC Clinical Neurology; Surgery
WE Science Citation Index Expanded (SCI-EXPANDED)
SC Neurosciences & Neurology; Surgery
GA 271VU
UT WOS:000084615400019
PM 10616068
DA 2023-08-27
ER

PT J
AU Luo, Y
   Zeng, L
   Xie, XQ
   Wang, F
   Liu, YZ
   Kang, JB
   Li, XF
   Wu, DB
   Qu, BL
AF Luo, Y.
   Zeng, L.
   Xie, X-Q
   Wang, F.
   Liu, Y-Z
   Kang, J-B
   Li, X-F
   Wu, D-B
   Qu, B-L
TI H3K27M mutant diffuse midline glioma: a case report
SO EUROPEAN REVIEW FOR MEDICAL AND PHARMACOLOGICAL SCIENCES
LA English
DT Article
DE H3K27M mutant; Diffuse midline glioma; Prognosis; Case report
ID H3K27M-MUTANT; EZH2
AB OBJECTIVE: Diffuse midline glioma with H3K27M mutation is a new tumor type of WHO central nervous system tumor classification. It often occurs in the midline structure and usually has a poor prognosis. CASE REPORT: A 38-year- old male patient presented with 2 years history of right limb with facial numbness, tumors in the left thalamic region and lateral ventricle was detected by imaging. The patient underwent the first surgery. RESULTS: The pathological examination results: Glioblastoma. He recovered well after surgery and received a total of 30 times of radiotherapy and temozolomide for one year. Fourteen months later, tumours were observed in the left thalamic region and left parieto- occipital lobe, the patient underwent the second operation. Immunohistochemistry showed: H3K27M(+). He experienced limitation of right limb movement after surgery and started taking oral apatinib 250 mg qd. After one-year, multiple tumors were found in the left brainstem, bilateral ventricles, bilateral basal ganglia, etc. The patient was given radiotherapy 7 times and then took apatinib 250 mg qd. Now the patient is still alive. CONCLUSIONS: H3K27M mutant diffuse midline glioma is characterized by diffuse infiltrative growth. Its pathological classification is diverse, imaging features lack specificity, and prognostic factors are complex. Traditional radiochemotherapy has limited effects, molecular targeted therapy, especially intervention of epigenetic regulation is being explored.
C1 [Luo, Y.; Zeng, L.; Wang, F.] Sichuan Univ, West China Hosp, Canc Ctr, Dept Med Oncol,West China Med Sch, Chengdu, Sichuan, Peoples R China.
   [Xie, X-Q] Sichuan Univ, West China Hosp, Dept Crit Care Med, Chengdu, Sichuan, Peoples R China.
   [Liu, Y-Z] Beijing Hosp, Dept Radiotherapy, Beijing, Peoples R China.
   [Kang, J-B] Peoples Liberat Army Gen Hosp, Med Ctr 5, Dept Radiotherapy, Beijing, Peoples R China.
   [Li, X-F] Shanxi Med Univ, Hosp 1, Dept Radiotherapy, Taiyuan, Shanxi, Peoples R China.
   [Wu, D-B] Ansteel Grp Hosp, Canc Hosp, Anshan, Liaoning, Peoples R China.
   [Qu, B-L] Chinese Peoples Liberat Army Gen Hosp, Dept Radiotherapy, Beijing, Peoples R China.
C3 Sichuan University; Sichuan University; Beijing Hospital; Chinese
   People's Liberation Army General Hospital; Shanxi Medical University;
   Chinese People's Liberation Army General Hospital
RP Wang, F (通讯作者)，Sichuan Univ, West China Hosp, Canc Ctr, Dept Med Oncol,West China Med Sch, Chengdu, Sichuan, Peoples R China.; Qu, BL (通讯作者)，Chinese Peoples Liberat Army Gen Hosp, Dept Radiotherapy, Beijing, Peoples R China.
EM wangfeng5024@126.com; qubl6212@sina.com
RI wu, dongbo/AAP-6713-2021
FU Research and Data on the Evaluation Method of Stereotactic Radiotherapy
   Equipment [2017YFC0113701]
FX This project is funded by the Research and Data on the Evaluation Method
   of Stereotactic Radiotherapy Equipment (Subject No. 2017YFC0113701).
CR Aboian MS, 2017, AM J NEURORADIOL, V38, P795, DOI 10.3174/ajnr.A5076
   Khuong-Quang DA, 2012, ACTA NEUROPATHOL, V124, P439, DOI 10.1007/s00401-012-0998-0
   DUFOUR C, 2019, BRAIN PATHOL, V30, P179
   Feng J, 2015, HUM PATHOL, V46, P1626, DOI 10.1016/j.humpath.2015.07.002
   Herrlinger U, 2016, ACTA NEUROPATHOL, V131, P309, DOI 10.1007/s00401-015-1495-z
   Karremann M, 2018, NEURO-ONCOLOGY, V20, P123, DOI 10.1093/neuonc/nox149
   Long WY, 2017, FRONT PHARMACOL, V8, DOI 10.3389/fphar.2017.00495
   Louis DN, 2016, ACTA NEUROPATHOL, V131, P803, DOI 10.1007/s00401-016-1545-1
   Lu VM, 2019, J NEUROSURG-PEDIATR, V24, P593, DOI 10.3171/2019.6.PEDS19259
   Maze I, 2014, NAT REV GENET, V15, P259, DOI 10.1038/nrg3673
   Mohammad F, 2017, NAT MED, V23, P483, DOI 10.1038/nm.4293
   Na K, 2019, J NEURO-ONCOL, V142, P445, DOI 10.1007/s11060-019-03114-1
   Natsume A, 2013, CANCER RES, V73, P4559, DOI 10.1158/0008-5472.CAN-13-0109
   Piccardo A, 2019, EUR J NUCL MED MOL I, V46, P1685, DOI 10.1007/s00259-019-04333-4
   Ramaswamy V, 2014, NAT MED, V20, P1378, DOI 10.1038/nm.3769
   Solomon DA, 2016, BRAIN PATHOL, V26, P569, DOI 10.1111/bpa.12336
   Wiese M, 2016, KLIN PADIATR, V228, P113, DOI 10.1055/s-0042-105292
NR 17
TC 6
Z9 6
U1 0
U2 3
PU VERDUCI PUBLISHER
PI ROME
PA VIA GREGORIO VII, ROME, 186-00165, ITALY
SN 1128-3602
J9 EUR REV MED PHARMACO
JI Eur. Rev. Med. Pharmacol. Sci.
PY 2020
VL 24
IS 5
BP 2579
EP 2584
DI 10.26355/eurrev_202003_20527
PG 6
WC Pharmacology & Pharmacy
WE Science Citation Index Expanded (SCI-EXPANDED)
SC Pharmacology & Pharmacy
GA KY2JG
UT WOS:000522397800043
PM 32196609
DA 2023-08-27
ER

PT J
AU Wang, YT
   Golledge, J
AF Wang, Yutang
   Golledge, Jonathan
TI Neuronal Nitric Oxide Synthase and Sympathetic Nerve Activity in
   Neurovascular and Metabolic Systems
SO CURRENT NEUROVASCULAR RESEARCH
LA English
DT Article
DE Chronic heart failure; Chronic renal failure; Hypertension; Neuronal
   nitric oxide synthase; Nitric oxide; Nitric oxide synthase; Sympathetic
   nerve activity
ID ROSTRAL VENTROLATERAL MEDULLA; HYPOTHALAMIC PARAVENTRICULAR NUCLEUS;
   PERIPHERAL CHEMOREFLEX FUNCTION; CAROTID-BODY CHEMORECEPTORS;
   II-DEPENDENT STIMULATION; CHRONIC-RENAL-FAILURE; HEART-FAILURE;
   ANGIOTENSIN-II; GENE-TRANSFER; BLOOD-PRESSURE
AB Nitric oxide, derived from nitric oxide synthase (NOS), plays an important role in regulating sympathetic nerve activity. Neuronal NOS (nNOS) is expressed throughout the central and peripheral nervous system. nNOS has a sympathoinhibitory effect under physiological conditions by acting on different sites of the nervous system, including the paraventricular nucleus, the nucleus of the solitary tract, the rostral ventrolateral medulla, the carotid body and nerves in the kidney. nNOS is sympathoinhibitory in a range of diseases including chronic heart failure, chronic renal failure, hypertension and diabetes. nNOS is believed to mediate sympathoinhibitory effects induced by a range of signaling pathways including those promoted by angiotensin-converting enzyme 2 over-expression; statin therapy; angiotensin II type 1 receptor blockers; exercise training; tumor necrosis factor-alpha blockade; superoxide dismutase mimetics; and estrogen replacement therapy. Increase in nNOS can increase sympathoinhibitory gamma-minobutyric acid activity and decrease sympathoexcitatory angiotensin II signaling and glutamate activity. nNOS may have sympathoexcitatory effects in some circumstances such as chronic heart failure induced by prolonged high salt treatment. The effectiveness of nNOS upregulation in treating sympathetic overactive conditions including chronic heart failure needs to be further investigated.
C1 [Wang, Yutang; Golledge, Jonathan] James Cook Univ, Sch Med & Dent, Queensland Res Ctr Peripheral Vasc Dis, Vasc Biol Unit, Townsville, Qld 4811, Australia.
C3 James Cook University
RP Golledge, J (通讯作者)，James Cook Univ, Sch Med & Dent, Queensland Res Ctr Peripheral Vasc Dis, Vasc Biol Unit, Townsville, Qld 4811, Australia.
EM jonathan.golledge@jcu.edu.au
RI golledge, jonathan/I-2371-2013; Wang, Yutang/ABC-0592-2022
OI golledge, jonathan/0000-0002-5779-8848; Wang, Yutang/0000-0002-6264-6443
FU National Health and Medical Research Council [540404, 1021416]; BUPA
   Foundation
FX This work is funded by grants from the National Health and Medical
   Research Council (540404, 1021416) and the BUPA Foundation. JG holds a
   Practitioner Fellowship from the National Health and Medical Research
   Council, Australia (1019921) and a Senior Clinical Research Fellowship
   from the Queensland Government.
CR Augustyniak RA, 2005, CURR PHARM DESIGN, V11, P3307, DOI 10.2174/138161205774424672
   BACHMANN S, 1995, AM J PHYSIOL-RENAL, V268, pF885, DOI 10.1152/ajprenal.1995.268.5.F885
   Beierwaltes WH, 2003, VASC PHARMACOL, V40, P43, DOI 10.1016/S1537-1891(02)00308-7
   Boger RH, 2003, CARDIOVASC RES, V59, P824, DOI 10.1016/S0008-6363(03)00500-5
   BREDT DS, 1989, P NATL ACAD SCI USA, V86, P9030, DOI 10.1073/pnas.86.22.9030
   Campese V M, 2000, J Renin Angiotensin Aldosterone Syst, V1, P202, DOI 10.3317/jraas.2000.026
   Campese VM, 2005, HYPERTENSION, V46, P533, DOI 10.1161/01.HYP.0000179088.57586.26
   Campese VM, 2002, HYPERTENSION, V39, P519, DOI 10.1161/hy0202.102815
   Chua TP, 1996, J AM COLL CARDIOL, V27, P650, DOI 10.1016/0735-1097(95)00523-4
   Chugh SS, 1996, AM HEART J, V132, P900, DOI 10.1016/S0002-8703(96)90333-6
   Eisenhofer G, 1996, CIRCULATION, V93, P1667, DOI 10.1161/01.CIR.93.9.1667
   Gao L, 2008, J PHARMACOL EXP THER, V326, P278, DOI 10.1124/jpet.107.136028
   GONZALEZ C, 1994, PHYSIOL REV, V74, P829, DOI 10.1152/physrev.1994.74.4.829
   Guo ZL, 2009, AM J PHYSIOL-HEART C, V297, pH1478, DOI 10.1152/ajpheart.00209.2009
   GUYENET PG, 1989, PROG BRAIN RES, V81, P105
   HASKING GJ, 1986, CIRCULATION, V73, P615, DOI 10.1161/01.CIR.73.4.615
   Hirooka Y, 2003, J CARDIOVASC PHARM, V42, pS111, DOI 10.1097/00005344-200312001-00023
   HORN T, 1994, AM J PHYSIOL, V266, pR306, DOI 10.1152/ajpregu.1994.266.1.R306
   Kagiyama S, 1997, BRAIN RES, V757, P155, DOI 10.1016/S0006-8993(97)00336-3
   Kang YM, 2010, TOHOKU J EXP MED, V222, P251, DOI 10.1620/tjem.222.251
   Kang YM, 2009, CARDIOVASC RES, V83, P737, DOI 10.1093/cvr/cvp160
   Kemuriyama T, 2009, J PHYSIOL SCI, V59, P275, DOI 10.1007/s12576-009-0034-x
   Kline DD, 1998, J PHYSIOL-LONDON, V511, P273, DOI 10.1111/j.1469-7793.1998.273bi.x
   Koomans HA, 2004, J AM SOC NEPHROL, V15, P524, DOI 10.1097/01.ASN.0000113320.57127.B9
   Krukoff TL, 1997, J COMP NEUROL, V377, P509, DOI 10.1002/(SICI)1096-9861(19970127)377:4<509::AID-CNE3>3.0.CO;2-6
   LEIMBACH WN, 1986, CIRCULATION, V73, P913, DOI 10.1161/01.CIR.73.5.913
   Li Y, 2003, NEUROSCIENCE, V118, P585, DOI 10.1016/S0306-4522(03)00042-3
   Li YF, 2006, AM J PHYSIOL-REG I, V290, pR1035, DOI 10.1152/ajpregu.00338.2004
   Li YF, 2002, AM J PHYSIOL-HEART C, V282, pH594, DOI 10.1152/ajpheart.00503.2001
   Li YF, 2001, AM J PHYSIOL-HEART C, V281, pH2328, DOI 10.1152/ajpheart.2001.281.6.H2328
   Li YL, 2005, CIRC RES, V97, P260, DOI 10.1161/01.RES.0000175722.21555.55
   Li YL, 2004, J PHYSIOL-LONDON, V555, P219, DOI 10.1113/jphysiol.2003.057422
   Li YL, 2008, J APPL PHYSIOL, V105, P782, DOI 10.1152/japplphysiol.90533.2008
   Liu L, 1996, J COMP NEUROL, V369, P16
   Ma R, 2005, AUTON NEUROSCI-BASIC, V118, P51, DOI 10.1016/j.autneu.2004.12.007
   Mallamaci F, 2004, J AM SOC NEPHROL, V15, P435, DOI 10.1097/01.ASN.0000106717.58091.F6
   Malpas SC, 2006, CURR HYPERTENS REP, V8, P242, DOI 10.1007/s11906-006-0057-0
   Mattson DL, 1996, HYPERTENSION, V28, P297, DOI 10.1161/01.HYP.28.2.297
   Mayorov DN, 2005, HYPERTENSION, V45, P901, DOI 10.1161/01.HYP.0000160322.83725.6b
   Narkiewicz K, 1999, CIRCULATION, V100, P262, DOI 10.1161/01.CIR.100.3.262
   Nishida Y, 2001, J HYPERTENS, V19, P627, DOI 10.1097/00004872-200103001-00016
   Patel KP, 1996, BRAIN RES, V734, P109, DOI 10.1016/0006-8993(96)00620-8
   Petersson M, 2005, EUR HEART J, V26, P906, DOI 10.1093/eurheartj/ehi184
   Pliquett RU, 2003, CIRCULATION, V107, P2493, DOI 10.1161/01.CIR.0000065606.63163.B9
   Rossi NF, 2004, J CARDIOVASC PHARM, V44, pS283, DOI 10.1097/01.fjc.0000166275.32421.c6
   Rossi NF, 2010, EXP PHYSIOL, V95, P845, DOI 10.1113/expphysiol.2009.051789
   SAHEKI A, 1994, PHARMACEUT RES, V11, P305, DOI 10.1023/A:1018975928974
   Sander M, 2000, P NATL ACAD SCI USA, V97, P13818, DOI 10.1073/pnas.250379497
   SCHMIDT HHHW, 1992, J HISTOCHEM CYTOCHEM, V40, P1439, DOI 10.1177/40.10.1382087
   SHAPOVAL LN, 1991, NEUROSCI LETT, V132, P47, DOI 10.1016/0304-3940(91)90430-2
   Sharma NM, 2011, CARDIOVASC RES, V92, P348, DOI 10.1093/cvr/cvr217
   Stamler JS, 2001, PHYSIOL REV, V81, P209, DOI 10.1152/physrev.2001.81.1.209
   Stegbauer J, 2008, AM J PHYSIOL-REG I, V294, pR421, DOI 10.1152/ajpregu.00481.2007
   Sun SY, 1999, J APPL PHYSIOL, V86, P1273, DOI 10.1152/jappl.1999.86.4.1273
   Sun SY, 1999, J APPL PHYSIOL, V86, P1264, DOI 10.1152/jappl.1999.86.4.1264
   Tan DY, 1999, HYPERTENSION, V33, P456, DOI 10.1161/01.HYP.33.1.456
   Tandai-Hiruma M, 2005, J HYPERTENS, V23, P825, DOI 10.1097/01.hjh.0000163152.27954.7a
   TERADA Y, 1992, J CLIN INVEST, V90, P659, DOI 10.1172/JCI115908
   Thomas GD, 1998, P NATL ACAD SCI USA, V95, P15090, DOI 10.1073/pnas.95.25.15090
   Thomas GD, 2001, JAMA-J AM MED ASSOC, V285, P2055, DOI 10.1001/jama.285.16.2055
   Tjen-A-Looi SC, 2001, AM J PHYSIOL-HEART C, V281, pH2010, DOI 10.1152/ajpheart.2001.281.5.H2010
   Tseng CJ, 1996, HYPERTENSION, V27, P36, DOI 10.1161/01.HYP.27.1.36
   Valdes V, 2003, AM J PHYSIOL-LUNG C, V284, pL57, DOI 10.1152/ajplung.00494.2001
   Walkowska A, 2005, ACTA PHYSIOL SCAND, V183, P99, DOI 10.1111/j.1365-201X.2004.01376.x
   Walkowska A, 2004, KIDNEY INT, V66, P705, DOI 10.1111/j.1523-1755.2004.00792.x
   Wang Y, 2003, AM J PHYSIOL-HEART C, V285, pH1660, DOI 10.1152/ajpheart.00239.2003
   Weck M, 2007, CLIN RES CARDIOL, V96, P707, DOI 10.1007/s00392-007-0535-7
   WEINER CP, 1994, P NATL ACAD SCI USA, V91, P5212, DOI 10.1073/pnas.91.11.5212
   WILCOX CS, 1992, P NATL ACAD SCI USA, V89, P11993, DOI 10.1073/pnas.89.24.11993
   Ye SH, 2002, AM J HYPERTENS, V15, P717, DOI 10.1016/S0895-7061(02)02959-X
   Ye SH, 2002, HYPERTENSION, V39, P1101, DOI 10.1161/01.HYP.0000018590.26853.C7
   Ye SH, 1997, J CLIN INVEST, V99, P540, DOI 10.1172/JCI119191
   Zanzinger J, 1997, CIRC RES, V80, P565, DOI 10.1161/01.RES.80.4.565
   Zhang K, 1997, AM J PHYSIOL-REG I, V273, pR864, DOI 10.1152/ajpregu.1997.273.3.R864
   Zhang K, 1998, AM J PHYSIOL-REG I, V275, pR728, DOI 10.1152/ajpregu.1998.275.3.R728
   Zhang K, 2001, AM J PHYSIOL-HEART C, V281, pH995, DOI 10.1152/ajpheart.2001.281.3.H995
   Zhang K, 1998, BRAIN RES, V786, P219, DOI 10.1016/S0006-8993(97)01449-2
   Zheng H, 2006, AM J PHYSIOL-REG I, V290, pR992, DOI 10.1152/ajpregu.00363.2005
   Zheng H, 2005, AM J PHYSIOL-HEART C, V288, pH2332, DOI 10.1152/ajpheart.00473.2004
   Zheng H, 2011, AM J PHYSIOL-HEART C, V301, pH2402, DOI 10.1152/ajpheart.00330.2011
   Zheng H, 2011, HYPERTENSION, V58, P966, DOI 10.1161/HYPERTENSIONAHA.111.176222
   Zucker IH, 2004, PROG BIOPHYS MOL BIO, V84, P217, DOI 10.1016/j.pbiomolbio.2003.11.010
NR 82
TC 27
Z9 29
U1 0
U2 6
PU BENTHAM SCIENCE PUBL LTD
PI SHARJAH
PA EXECUTIVE STE Y-2, PO BOX 7917, SAIF ZONE, 1200 BR SHARJAH, U ARAB
   EMIRATES
SN 1567-2026
EI 1875-5739
J9 CURR NEUROVASC RES
JI Curr. Neurovasc. Res.
PD FEB
PY 2013
VL 10
IS 1
BP 81
EP 89
DI 10.2174/156720213804805963
PG 9
WC Clinical Neurology; Neurosciences
WE Science Citation Index Expanded (SCI-EXPANDED)
SC Neurosciences & Neurology
GA 123NE
UT WOS:000317396100011
PM 23151079
DA 2023-08-27
ER

PT J
AU Chentli, F
   Belhimer, F
   Kessaci, F
   Mansouri, B
AF Chentli, Farida
   Belhimer, Faiza
   Kessaci, Farid
   Mansouri, Boudjemaa
TI Congenital craniopharyngioma: a case report and literature review
SO JOURNAL OF PEDIATRIC ENDOCRINOLOGY & METABOLISM
LA English
DT Review
DE brain neoplasm; craniopharyngioma; hemi paresis; infant; optic atrophy
AB Introduction: Although craniopharyngiomas are congenital tumors, they are rarely diagnosed in the prenatal or early neonatal period. Sometimes they are very large, debilitating and life-threatening, as in the case discussed here.
   Observation: A 21-month-old girl was referred for craniopharyngioma that had been diagnosed at 5 months because of neurologic complications. The pregnancy and birth were considered to be unremarkable. The birth weight was 4 kg, length 53 cm, head circumference 38 cm (n=35 +/- 1). Brain CT revealed active hydrocephalus caused by a very large solid, cystic and calcified supra sellar mass. MRI confirmed the process measuring 5 cm in height, multidirectional, diving into pituitary sella, displacing the brainstem. After several resections and reservoir drainage, the patient was blind, hemiparetic and she convulsed frequently. The patient died when she was 2.
   Conclusion: The large head circumference at birth, the size of the tumor, blindness, and hemiparesis observed before the age of 5 months suggested an antenatal process unnoticed because of inadequate gestational monitoring.
C1 [Chentli, Farida; Belhimer, Faiza] Bab El Oued Hosp, Dept Endocrine & Metab Dis, Algiers, Algeria.
   [Kessaci, Farid; Mansouri, Boudjemaa] Bab El Oued Hosp, Dept Radiol, Algiers, Algeria.
RP Chentli, F (通讯作者)，Bab El Oued Hosp, Dept Endocrine & Metab Dis, Algiers, Algeria.
EM endofarida@hotmail.fr
CR El-Gaidi MA, 2011, PEDIATR NEUROSURG, V47, P385, DOI 10.1159/000337872
   Elwatidy SM, 2002, SAUDI MED J, V23, P34
   Fernandez-Miranda JC, 2012, HEAD NECK-J SCI SPEC, V34, P1036, DOI 10.1002/hed.21771
   Garcia-Quintanilla Francisco, 2011, Ginecol Obstet Mex, V79, P225
   GASS HH, 1956, J NEUROSURG, V13, P514, DOI 10.3171/jns.1956.13.5.0514
   GROVER WD, 1968, J NEUROL NEUROSUR PS, V31, P580, DOI 10.1136/jnnp.31.6.580
   Harmouch A, 2012, NEUROCHIRURGIE, V58, P14, DOI 10.1016/j.neuchi.2012.01.005
   Horner D, 2010, EMERG MED J, V27, P235, DOI 10.1136/emj.2008.067744
   Jurkiewicz E, 2010, POL J RADIOL, V75, P98
   Muller-Scholden J, 2000, PEDIATR NEUROSURG, V33, P265, DOI 10.1159/000055967
   Pekmezci M, 2010, NEUROSURGERY, V67, P1341, DOI 10.1227/NEU.0b013e3181f2b583
   Shi Z, 2012, J NEURO-ONCOL, V109, P349, DOI 10.1007/s11060-012-0900-x
NR 12
TC 5
Z9 5
U1 0
U2 3
PU WALTER DE GRUYTER GMBH
PI BERLIN
PA GENTHINER STRASSE 13, D-10785 BERLIN, GERMANY
SN 0334-018X
EI 2191-0251
J9 J PEDIATR ENDOCR MET
JI J. Pediatr. Endocrinol. Metab.
PD DEC
PY 2012
VL 25
IS 11-12
BP 1181
EP 1183
DI 10.1515/jpem-2012-0251
PG 3
WC Endocrinology & Metabolism; Pediatrics
WE Science Citation Index Expanded (SCI-EXPANDED)
SC Endocrinology & Metabolism; Pediatrics
GA 051WW
UT WOS:000312159700024
PM 23329768
DA 2023-08-27
ER

PT J
AU Cheng, Y
   Li, J
   Dou, JT
   Ba, JM
   Du, J
   Zhang, SC
   Mu, YM
   Lv, ZH
   Gu, WJ
AF Cheng, Yu
   Li, Jie
   Dou, Jingtao
   Ba, Jianming
   Du, Jin
   Zhang, Saichun
   Mu, Yiming
   Lv, Zhaohui
   Gu, Weijun
TI Case Report: Three Rare Cases of Ectopic ACTH Syndrome Caused by Adrenal
   Medullary Hyperplasia
SO FRONTIERS IN ENDOCRINOLOGY
LA English
DT Article
DE ACTH-dependent Cushing's syndrome; ectopic ACTH syndrome; adrenal
   medullary hyperplasia; immunohistochemical staining; bilateral
   adrenalectomy
ID CORTICOTROPIN-RELEASING-HORMONE; CUSHINGS-SYNDROME;
   DIFFERENTIAL-DIAGNOSIS; SECRETING SYNDROME; EXPERIENCE; CRH;
   DESMOPRESSIN; MANAGEMENT; TUMORS; TESTS
AB Ectopic ACTH syndrome (EAS) accounts for 10-20% of endogenous Cushing's syndrome (CS). Hardly any cases of adrenal medullary hyperplasia have been reported to ectopically secrete adrenocorticotropic hormone (ACTH). Here we describe a series of three patients with hypercortisolism secondary to ectopic production of ACTH from adrenal medulla. Cushingoid features were absent in case 1 but evident in the other two cases. Marked hypokalemia was found in all three patients, but hyperglycemia and osteoporosis were present only in case 2. All three patients showed significantly elevated serum cortisol and 24-h urinary cortisol levels. The ACTH levels ranged from 19.8 to 103.0pmol/L, favoring ACTH-dependent Cushing's syndrome. Results of bilateral inferior petrosal sinus sampling (BIPSS) for case 1 and case 3 confirmed ectopic origin of ACTH. The extremely high level of ACTH and failure to suppress cortisol with high dose dexamethasone suppression test (HDDST) suggested EAS for patient 2. However, image studies failed to identify the source of ACTH secretion. Bilateral adrenalectomy was performed for rapid control of hypercortisolism. After surgery, cushingoid features gradually disappeared for case 2 and case 3. Blood pressure, blood glucose and potassium levels returned to normal ranges without medication for case 2. The level of serum potassium also normalized without any supplementation for case 1 and case 3. The ACTH levels of all three patients significantly decreased 3-6 months after surgery. Histopathology revealed bilateral adrenal medullary hyperplasia and immunostaining showed positive ACTH staining located in adrenal medulla cells. In summary, our case series reveals the adrenal medulla to be a site of ectopic ACTH secretion. Adrenal medulla-originated EAS makes the differential diagnosis of ACTH-dependent Cushing's syndrome much more difficult. Control of the hypercortisolism is mandatory for such patients.
C1 [Cheng, Yu; Dou, Jingtao; Ba, Jianming; Du, Jin; Zhang, Saichun; Mu, Yiming; Lv, Zhaohui; Gu, Weijun] Chinese Peoples Liberat Army Gen Hosp, Dept Endocrinol, Beijing, Peoples R China.
   [Li, Jie] Chinese Peoples Liberat Army Gen Hosp, Dept Pathol, Beijing, Peoples R China.
C3 Chinese People's Liberation Army General Hospital; Chinese People's
   Liberation Army General Hospital
RP Mu, YM; Lv, ZH; Gu, WJ (通讯作者)，Chinese Peoples Liberat Army Gen Hosp, Dept Endocrinol, Beijing, Peoples R China.
EM muyiming@301hospital.com.cn; metabolism301@126.com; guweijun301@163.com
CR Alexandraki KI, 2010, REV ENDOCR METAB DIS, V11, P117, DOI 10.1007/s11154-010-9139-z
   ANDREIS PG, 1992, ENDOCRINOLOGY, V131, P69, DOI 10.1210/en.131.1.69
   Bailey J, 1999, INT J CLIN PRACT, V53, P149
   Ballav C, 2012, ENDOCRINE, V42, P69, DOI 10.1007/s12020-012-9646-7
   Chen YY, 2016, ONCOTARGETS THER, V9, P2193, DOI 10.2147/OTT.S100585
   Decaestecker K, 2019, ENDOCRINOL DIAB META, DOI 10.1530/EDM-19-0093
   Ejaz S, 2011, CANCER-AM CANCER SOC, V117, P4381, DOI 10.1002/cncr.26029
   Falhammar H, 2019, J ENDOCR SOC, V3, P1518, DOI 10.1210/js.2019-00200
   FEHM HL, 1988, LIFE SCI, V42, P679, DOI 10.1016/0024-3205(88)90459-6
   Guerin C, 2016, ENDOCR-RELAT CANCER, V23, pR131, DOI 10.1530/ERC-15-0541
   Hernandez I, 2006, ARCH MED RES, V37, P976, DOI 10.1016/j.arcmed.2006.05.015
   Ilias I, 2005, J CLIN ENDOCR METAB, V90, P4955, DOI 10.1210/jc.2004-2527
   Isidori AM, 2006, J CLIN ENDOCR METAB, V91, P371, DOI 10.1210/jc.2005-1542
   Kakade HR, 2013, ENDOCR PRACT, V19, P1007, DOI 10.4158/EP13171.OR
   Koo BK, 2008, ENDOCR J, V55, P469, DOI 10.1507/endocrj.K07E-005
   Espinosa-de-los-Monteros AL, 2020, ENDOCR PRACT, V26, P1435, DOI 10.4158/EP-2020-0368
   Mazzocchi G, 1997, PEPTIDES, V18, P191, DOI 10.1016/S0196-9781(96)00294-X
   Mejia AMR, 2022, AM J MED SCI, V363, P64, DOI 10.1016/j.amjms.2020.06.031
   Montebello A, 2020, BMJ CASE REP, V13, DOI 10.1136/bcr-2020-236209
   OLDFIELD EH, 1991, NEW ENGL J MED, V325, P897, DOI 10.1056/NEJM199109263251301
   SAWYER WH, 1974, ENDOCRINOLOGY, V94, P1106, DOI 10.1210/endo-94-4-1106
   SUDA T, 1984, J CLIN ENDOCR METAB, V59, P861, DOI 10.1210/jcem-59-5-861
   Suda T, 2009, ENDOCR J, V56, P469, DOI 10.1507/endocrj.K08E-353
   Tabarin A, 1998, CLIN ENDOCRINOL, V49, P293, DOI 10.1046/j.1365-2265.1998.00541.x
   Terzolo M, 2001, CLIN ENDOCRINOL, V54, P609, DOI 10.1046/j.1365-2265.2001.01260.x
   Tsagarakis S, 2002, J CLIN ENDOCR METAB, V87, P1646, DOI 10.1210/jc.87.4.1646
   Vassiliadi DA, 2018, EUR J ENDOCRINOL, V178, pR201, DOI 10.1530/EJE-18-0007
   Vrezas I, 2003, MICROSC RES TECHNIQ, V61, P308, DOI 10.1002/jemt.10340
   Willenberg HS, 2000, MOL PSYCHIATR, V5, P137, DOI 10.1038/sj.mp.4000720
   Young J, 2020, EUR J ENDOCRINOL, V182, pR29, DOI 10.1530/EJE-19-0877
NR 30
TC 0
Z9 0
U1 0
U2 0
PU FRONTIERS MEDIA SA
PI LAUSANNE
PA AVENUE DU TRIBUNAL FEDERAL 34, LAUSANNE, CH-1015, SWITZERLAND
SN 1664-2392
J9 FRONT ENDOCRINOL
JI Front. Endocrinol.
PD JUL 1
PY 2021
VL 12
AR 687809
DI 10.3389/fendo.2021.687809
PG 8
WC Endocrinology & Metabolism
WE Science Citation Index Expanded (SCI-EXPANDED)
SC Endocrinology & Metabolism
GA TJ7NE
UT WOS:000673662900001
PM 34276563
OA Green Published, gold
DA 2023-08-27
ER

PT J
AU Miele, G
   Lavorgna, L
   Marrapodi, MM
   Abbadessa, G
AF Miele, Giuseppina
   Lavorgna, Luigi
   Marrapodi, Maria Maddalena
   Abbadessa, Gianmarco
TI Emotional facial palsy: an unusual and rarely explored neurological sign
SO NEUROLOGICAL SCIENCES
LA English
DT Review
DE Neuroanatomy; Cortico-facial tract; Emotional facial palsy; Clinical
   examination
ID PARESIS; PATIENT
AB The anatomy of the cortico-bulbar tract that drives voluntary movements of mimic muscles is well described. Some cases of facial palsy with inverse automatic-voluntary dissociation (emotional facial palsy; EFP) are reported in the literature. These cases suggested a completely independent path of the fibers whose lesion results in EFP. We aimed to review the clinical reports of EFP available in the literature to characterize the anatomical aspect of the fibers whose lesion results in the isolated impairment of spontaneous smiling. Cortico-pontine fibers that control spontaneous smiling arise from the medial surface of the prefrontal cortex and descend through the anterior limb of the internal capsule, thalamus, and brain steam, independently from those that control voluntary movement. The menial temporal lobe, particularly the amygdala, plays a crucial role in the network driving emotionally evoked facial expressions. We would highlight the relevance of an unusual and rarely explored neurological sign that could be added to clinical examination in ruling out focal brain pathology, such as stroke, tumors, or multiple sclerosis.
C1 [Miele, Giuseppina; Lavorgna, Luigi; Abbadessa, Gianmarco] Univ Campania Luigi Vanvitelli, Dept Adv Med & Surg Sci, Naples, Italy.
   [Marrapodi, Maria Maddalena] Univ Campania Luigi Vanvitelli, Dept Woman Child & Gen & Specialist Surg, Naples, Italy.
C3 Universita della Campania Vanvitelli; Universita della Campania
   Vanvitelli
RP Abbadessa, G (通讯作者)，Univ Campania Luigi Vanvitelli, Dept Adv Med & Surg Sci, Naples, Italy.
EM gianmarcoabbadessa@live.com
RI Abbadessa, Gianmarco/AAP-8788-2021
OI Abbadessa, Gianmarco/0000-0001-8912-3055
FU Universita degli Studi della Campania Luigi Vanvitelli
FX Open access funding provided by Universita degli Studi della Campania
   Luigi Vanvitelli within the CRUI-CARE Agreement.
CR AMARAL D G, 1992, P1
   Bhargava P, 2014, NEUROLOGY, V82, pE21, DOI 10.1212/WNL.0000000000000035
   Cerrato P, 2003, NEUROLOGY, V60, P723, DOI 10.1212/01.WNL.0000048564.05351.09
   CURRIER R D, 1976, University of Michigan Medical Center Journal, V42, P96
   EBLEN F, 1992, EUR ARCH PSY CLIN N, V242, P93, DOI 10.1007/BF02191554
   HOPF HC, 1992, NEUROLOGY, V42, P1918, DOI 10.1212/WNL.42.10.1918
   Hopf HC, 2000, NEUROLOGY, V54, P1217
   HOPF HC, 1990, STROKE, V21, P1754, DOI 10.1161/01.STR.21.12.1754
   Jacob A, 2003, SEIZURE-EUR J EPILEP, V12, P60, DOI 10.1016/S1059131102001735
   Khurana D, 2002, NEUROL INDIA, V50, P102
   KIM JS, 1994, STROKE, V25, P1405, DOI 10.1161/01.STR.25.7.1405
   Terao S, 2000, J NEUROL NEUROSUR PS, V69, P262, DOI 10.1136/jnnp.69.2.262
   TROSCH RM, 1990, J NEUROL SCI, V98, P195, DOI 10.1016/0022-510X(90)90260-T
   Wilson SAK, 1924, J NEUROL PSYCHOPATHO, V4, P299
NR 14
TC 0
Z9 0
U1 0
U2 2
PU SPRINGER-VERLAG ITALIA SRL
PI MILAN
PA VIA DECEMBRIO, 28, MILAN, 20137, ITALY
SN 1590-1874
EI 1590-3478
J9 NEUROL SCI
JI Neurol. Sci.
PD NOV
PY 2022
VL 43
IS 11
BP 6305
EP 6307
DI 10.1007/s10072-022-06256-9
EA JUL 2022
PG 3
WC Clinical Neurology; Neurosciences
WE Science Citation Index Expanded (SCI-EXPANDED)
SC Neurosciences & Neurology
GA 5U5OA
UT WOS:000823389100001
PM 35819562
OA hybrid, Green Published
DA 2023-08-27
ER

PT J
AU Magro, G
   Ruggieri, M
   Fraggetta, F
   Grasso, S
   Viale, G
AF Magro, G
   Ruggieri, M
   Fraggetta, F
   Grasso, S
   Viale, G
TI Cathepsin D is a marker of ganglion cell differentiation in the
   developing and neoplastic human peripheral sympathetic nervous tissues
SO VIRCHOWS ARCHIV-AN INTERNATIONAL JOURNAL OF PATHOLOGY
LA English
DT Article
DE Cathepsin D; human fetus; sympathetic nervous system; neuroblastic
   tumours
ID HIRSCHSPRUNGS-DISEASE; NEURAL CREST; NEUROBLASTIC TUMORS;
   ADRENAL-MEDULLA; S-100 PROTEIN; D EXPRESSION; SYSTEM;
   IMMUNOLOCALIZATION; CHROMAFFIN; FETAL
AB Cathepsin D (CD) is an aspartic proteinase which has been immunolocalised in intestinal ganglion cells of human neonates and adults. The aim of the present study was to define whether CD is a reliable ganglion cell differentiation marker in routinely fixed, paraffin-embedded tissues. For this purpose, we investigated immunohistochemically the expression and distribution of CD in the developing human peripheral sympathetic nervous system (PSNS) and gastroenteric nervous system (GENS), and in childhood neuroblastic tumours (NTs; neuroblastomas, ganglioneuroblastomas and ganglioneuromas), where ganglion cells differentiate from immature neuroblastic cells. During ontogenesis, CD expression is restricted to ganglion cell lineage with a progressively more intense cytoplasmic staining, mirroring the morphological differentiation of ganglion cells with increasing gestational ages. In neoplastic tissues, CD immunoreactivity was restricted to neuroblastic cells showing morphological features of gangliocytic differentiation (differentiating neuroblastomas, ganglioneuroblastomas) as well as to neoplastic ganglion cells (ganglioneuroblastomas, ganglioneuromas). We conclude that CD is a reliable ganglion cell differentiation marker, which can be used routinely to stain developing and mature ganglion cells in formalin-fixed, paraffin-embedded tissues. Furthermore, our results indicate that CD immunoreactivity in childhood NTs recapitulates the changes during normal PSNS development, as previously reported for Bcl-2 oncoprotein, c-ErbB2, insulin-like growth factor 2 and beta2-microglobulin. This is consistent with the current view that childhood NTs exhibit gene expression profiles mirroring those occurring during PSNS ontogenesis.
C1 Univ Catania, Ist Anat Patol, I-95124 Catania, Italy.
   Univ Catania, Pediat Clin, Div Pediat Neurol, I-95124 Catania, Italy.
   Oxford Radcliffe Hosp NHS Trust, Dept Clin Genet, Oxford OX3 7LJ, England.
   Univ Milan, Sch Med, European Inst Oncol, Dept Pathol & Lab Med, I-20141 Milan, Italy.
C3 University of Catania; University of Catania; Oxford University
   Hospitals NHS Foundation Trust; University of Oxford; IRCCS European
   Institute of Oncology (IEO); University of Milan
RP Magro, G (通讯作者)，Univ Catania, Ist Anat Patol, Via Biblioteca 4, I-95124 Catania, Italy.
RI Viale, Giuseppe/AAE-8921-2019; Fraggetta, Filippo/AHD-7463-2022
OI Ruggieri, Martino/0000-0002-2658-4249; Fraggetta,
   Filippo/0000-0002-0040-9987; Magro, Gaetano Giuseppe/0000-0003-3244-6827
CR AbuAlfa AK, 1997, AM J SURG PATHOL, V21, P201, DOI 10.1097/00000478-199702000-00010
   ADENIS A, 1995, CANCER LETT, V96, P267, DOI 10.1016/0304-3835(95)03930-U
   BERNSTEIN HG, 1985, ACTA HISTOCHEM, V77, P139, DOI 10.1016/S0065-1281(85)80073-8
   Camier B, 1996, HUM REPROD, V11, P392, DOI 10.1093/HUMREP/11.2.392
   CASTIGLIONI T, 1994, HUM PATHOL, V25, P857, DOI 10.1016/0046-8177(94)90003-5
   COOPER MJ, 1990, CANCER RES, V50, P3694
   COOPER MJ, 1990, CELL GROWTH DIFFER, V1, P149
   Coupland Douglas., 2017, HISTORY
   DEGUCHI E, 1993, J PEDIATR SURG, V28, P886, DOI 10.1016/0022-3468(93)90688-H
   DICKINSON AJ, 1995, J UROLOGY, V154, P237, DOI 10.1016/S0022-5347(01)67286-0
   GERSHON MD, 1993, J NEUROBIOL, V24, P199, DOI 10.1002/neu.480240207
   GOJI J, 1995, AM J PATHOL, V146, P660
   HAMADA Y, 1987, VIRCHOWS ARCH A, V411, P369, DOI 10.1007/BF00713383
   HEDBORG F, 1995, AM J PATHOL, V146, P833
   Hoehner JC, 1998, LAB INVEST, V78, P29
   Hoehner JC, 1996, LAB INVEST, V75, P659
   HOENER JC, 1995, AM J PATHOL, V147, P102
   JOSHI VV, 1994, SEMIN DIAGN PATHOL, V11, P107
   JOSHI VV, 1992, CANCER-AM CANCER SOC, V69, P2183, DOI 10.1002/1097-0142(19920415)69:8<2183::AID-CNCR2820690828>3.0.CO;2-C
   Kasper M, 1996, VIRCHOWS ARCH, V428, P207
   Kawada A, 1996, BRIT J DERMATOL, V135, P905, DOI 10.1046/j.1365-2133.1996.d01-1093.x
   Kelly D R, 1996, PEDIAT NEOPLASIA MOR, P105
   KIRSCHKE H, 1987, ACTA HISTOCHEM, V82, P2, DOI 10.1016/S0065-1281(87)80042-9
   KRAIMPS JL, 1995, SURGERY, V118, P1036, DOI 10.1016/S0039-6060(05)80111-4
   KRAJEWSKI S, 1995, LAB INVEST, V71, P42
   Magro G, 1997, HISTOCHEM J, V29, P293, DOI 10.1023/A:1026422514221
   MAGRO G, 1995, HISTOCHEM J, V27, P694
   MOLENAAR WM, 1990, EXP NEUROL, V108, P1, DOI 10.1016/0014-4886(90)90001-9
   MULLER A, 1987, ACTA HISTOCHEM, V82, P29
   NAZEER T, 1994, MODERN PATHOL, V7, P469
   PARHAM D, 1985, ARCH PATHOL LAB MED, V109, P250
   REID WA, 1986, J CLIN PATHOL, V39, P1323, DOI 10.1136/jcp.39.12.1323
   ROBSON DK, 1990, NEUROPATH APPL NEURO, V16, P39, DOI 10.1111/j.1365-2990.1990.tb00930.x
   SAKU T, 1990, GUT, V31, P1250, DOI 10.1136/gut.31.11.1250
   SAMS VR, 1992, J PATHOL, V168, P55, DOI 10.1002/path.1711680110
   SAYADI H, 1996, LAB INVEST, V74, pP7
   SINGER DB, 1991, TXB FETAL PERINATAL, P29
   Szabolcs MJ, 1996, PEDIATR PATHOL LAB M, V16, P51, DOI 10.1080/107710496175877
   TAGUCHI T, 1985, VIRCHOWS ARCH A, V405, P399, DOI 10.1007/BF00737167
   TROJANOWSKI JQ, 1991, ADV NEUROBLASTOMA RE, V3, P335
   TSOKOS M, 1987, AM J PATHOL, V128, P484
   YAMADA T, 1990, INVEST OPHTH VIS SCI, V31, P1217
NR 42
TC 12
Z9 14
U1 0
U2 0
PU SPRINGER-VERLAG
PI NEW YORK
PA 175 FIFTH AVE, NEW YORK, NY 10010 USA
SN 0945-6317
J9 VIRCHOWS ARCH
JI Virchows Arch. Int. J. Pathol.
PD OCT
PY 2000
VL 437
IS 4
BP 406
EP 412
DI 10.1007/s004280000250
PG 7
WC Pathology
WE Science Citation Index Expanded (SCI-EXPANDED)
SC Pathology
GA 370VB
UT WOS:000165142200013
PM 11097366
DA 2023-08-27
ER

PT J
AU Radhziah, S
   Lee, CK
   Ng, I
AF Radhziah, Siti
   Lee, Cheng Kiang
   Ng, Ivan
TI Tension pneumoventricle
SO JOURNAL OF CLINICAL NEUROSCIENCE
LA English
DT Article
DE pneumoventricle; sitting position; supracerebellar infratentorial
   approach; cerebrospinal fluid drainage
ID PNEUMOCEPHALUS
AB We report a case of tension pneumoventricle in a patient who underwent excision of a midbrain tectal plate tumour via a supracerebellar infratentorial approach while in the sitting position. Tension pneumoventricle was diagnosed when the patient's clinical condition deteriorated rapidly early in the postoperative period. An urgent computed tomography scan of the head revealed the presence of air in the frontal and temporal horns of the lateral ventricles and blood in the third and fourth ventricles. An emergency external ventricular drain insertion was performed, resulting in prompt recovery. We believe the contributing factors resulting in such rapid development of tension pneumoventricle were the patient's sitting position, pre-existing hydrocephalus, breach of the third ventricle during surgery and the presence of blood in the third and fourth ventricles. (c) 2006 Elsevier Ltd. All rights reserved.
C1 Natl Inst Neurosci, Dept Neurosurg, Sect Cerebrovasc Surg, Singapore 308433, Singapore.
C3 National Neuroscience Institute (NNI)
RP Ng, I (通讯作者)，Natl Inst Neurosci, Dept Neurosurg, Sect Cerebrovasc Surg, 11 Jalan Tan Tock Seng, Singapore 308433, Singapore.
EM ivan_ng@nni.com.sg
CR Bilsky MH, 2001, ANN THORAC SURG, V71, P455, DOI 10.1016/S0003-4975(00)02339-0
   Ferrante L, 1988, Br J Neurosurg, V2, P269, DOI 10.3109/02688698808992679
   Hentschel SJ, 2004, J NEUROSURG, V100, P332, DOI 10.3171/spi.2004.100.4.0332
   ISHIWATA Y, 1988, J NEUROSURG, V68, P58, DOI 10.3171/jns.1988.68.1.0058
   LUNSFORD LD, 1979, J NEUROSURG, V50, P525, DOI 10.3171/jns.1979.50.4.0525
   REASONER DK, 1994, ANESTHESIOLOGY, V80, P1008, DOI 10.1097/00000542-199405000-00009
   Satapathy GC, 2000, BRIT J ANAESTH, V84, P115, DOI 10.1093/oxfordjournals.bja.a013368
   YOUNG TJ, 1986, ANAESTH ANALG, V65, P65
NR 8
TC 13
Z9 13
U1 0
U2 2
PU ELSEVIER SCI LTD
PI OXFORD
PA THE BOULEVARD, LANGFORD LANE, KIDLINGTON, OXFORD OX5 1GB, OXON, ENGLAND
SN 0967-5868
EI 1532-2653
J9 J CLIN NEUROSCI
JI J. Clin. Neurosci.
PD OCT
PY 2006
VL 13
IS 8
BP 881
EP 883
DI 10.1016/j.jocn.2005.08.014
PG 3
WC Clinical Neurology; Neurosciences
WE Science Citation Index Expanded (SCI-EXPANDED)
SC Neurosciences & Neurology
GA 099LR
UT WOS:000241596700020
PM 16860988
DA 2023-08-27
ER

PT J
AU Jabbar, R
   Szmyd, B
   Jankowski, J
   Lusa, W
   Pawelczyk, A
   Wysiadecki, G
   Tubbs, RS
   Iwanaga, J
   Radek, M
AF Jabbar, Redwan
   Szmyd, Bartosz
   Jankowski, Jakub
   Lusa, Weronika
   Pawelczyk, Agnieszka
   Wysiadecki, Grzegorz
   Tubbs, R. Shane
   Iwanaga, Joe
   Radek, Maciej
TI Intramedullary Spinal Cord Abscess with Concomitant Spinal Degenerative
   Diseases: A Case Report and Systematic Literature Review
SO JOURNAL OF CLINICAL MEDICINE
LA English
DT Review
DE intramedullary spinal cord abscess (ISCA); abscess; spinal cord;
   laminectomy; myelotomy
ID DISSEMINATED COCCIDIOIDOMYCOSIS; MEDULLARY ABSCESS; BRAIN-ABSCESS;
   DERMAL SINUS; SECONDARY; MANAGEMENT; TUMOR; MRI; COMPLICATION; INFECTION
AB Intramedullary spinal cord abscess (ISCA) is a rare clinical pathology of the central nervous system that usually accompanies other underlying comorbidities. Traditionally it has been associated with significant mortality and neurological morbidities because it is often difficult to diagnose promptly, owing to its nonspecific clinical and neuroimaging features. The mortality rate and the outcome of these infections have been improved by the introduction into clinical practice of antibiotics, advanced neuroimaging modalities, and immediate surgery. We report the case of a 65-year-old male patient who presented with a progressive spastic gait and lumbar pain, predominantly in the left leg. An MRI image revealed an expansile intramedullary cystic mass in the thoracic spinal cord, which was initially diagnosed as a spinal tumor. He underwent laminectomy and myelotomy, and eventually the pus was drained from the abscess. The follow-up MRI showed improvement, but the patient's paraplegia persisted. In light of his persistent hypoesthesia and paraplegic gait with developing neuropathic pain, he was readmitted, and an MRI of his lumbar spine revealed multilevel degenerative disease and tethered spinal cord syndrome with compression of the medulla at the L2-L3 level. The patient underwent central flavectomy with bilateral foraminotomy at the L2-L3 level, and the medulla was decompressed. Postoperatively, his neurological symptoms were significantly improved, and he was discharged from hospital on the third day after admission. In support of our case, we systematically reviewed the recent literature and analyzed cases published between 1949 and May 2022, including clinical features, mechanisms of infection, predisposing factors, radiological investigations, microbial etiologies, therapies and their duration, follow-ups, and outcomes. Initial clinical presentation can be misleading, and the diagnosis can be challenging, because this condition is rare and coexists with other spinal diseases. Hence, a high index of suspicion for making an accurate diagnosis and timely intervention is required to preclude mortality and unfavorable outcomes. Our case is a clear example thereof. Long-term follow-up is also essential to monitor for abscess recurrences.
C1 [Jabbar, Redwan; Szmyd, Bartosz; Jankowski, Jakub; Lusa, Weronika; Pawelczyk, Agnieszka; Radek, Maciej] Med Univ Lodz, Dept Neurosurg Spine & Peripheral Nerves Surg, PL-90549 Lodz, Poland.
   [Lusa, Weronika] Med Univ Lodz, Dept Clin Chem & Biochem, PL-90419 Lodz, Poland.
   [Wysiadecki, Grzegorz] Med Univ Lodz, Chair Anat & Histol, Dept Normal & Clin Anat, Eligowskiego 7-9, PL-90752 Lodz, Poland.
   [Tubbs, R. Shane] Tulane Univ, Sch Med, Tulane Ctr Clin Neurosci, Dept Neurosurg, New Orleans, LA 70112 USA.
   [Tubbs, R. Shane] Ochsner Hlth Syst, Dept Neurosurg, New Orleans, LA 70433 USA.
   [Tubbs, R. Shane] Ochsner Hlth Syst, Ochsner Neurosci Inst, New Orleans, LA 70433 USA.
   [Tubbs, R. Shane; Iwanaga, Joe] Tulane Univ, Sch Med, Tulane Ctr Clin Neurosci, Dept Neurol, New Orleans, LA 70112 USA.
   [Tubbs, R. Shane] St Georges Univ, Dept Anat Sci, West Indies 818, Grenada.
   [Tubbs, R. Shane] Tulane Univ, Sch Med, Dept Surg, New Orleans, LA 70112 USA.
C3 Medical University Lodz; Medical University Lodz; Medical University
   Lodz; Tulane University; Ochsner Health System; Ochsner Health System;
   Tulane University; Tulane University
RP Radek, M (通讯作者)，Med Univ Lodz, Dept Neurosurg Spine & Peripheral Nerves Surg, PL-90549 Lodz, Poland.
EM maciej.radek@umed.lodz.pl
RI Radek, Maciej Jan/S-9227-2016; Wysiadecki, Grzegorz/S-9744-2016; Szmyd,
   Bartosz/AAM-8025-2021; Iwanaga, Joe/ABC-7040-2021; Pawelczyk,
   Agnieszka/S-9524-2016
OI Wysiadecki, Grzegorz/0000-0003-3631-2295; Szmyd,
   Bartosz/0000-0002-4051-0887; Iwanaga, Joe/0000-0002-8502-7952; Radek,
   Maciej/0000-0003-3544-1482; Pawelczyk, Agnieszka/0000-0003-1900-0214
CR Agyei J.O., 1985, RADIOL CLIN N AM, V23, P293, DOI [10.1016/S0033-8389(22)01281-7, DOI 10.1016/S0033-8389(22)01281-7]
   Agyei JO, 2019, J NEUROSURG-SPINE, V31, P440, DOI 10.3171/2019.2.SPINE181286
   Akhaddar A, 2011, SURG INFECT, V12, P333, DOI 10.1089/sur.2010.064
   Al Barbarawi M, 2009, EUR SPINE J, V18, P710, DOI 10.1007/s00586-009-0885-0
   AMELI NO, 1948, BRIT MED J, V2, P138, DOI 10.1136/bmj.2.4567.138
   [Anonymous], 1831, Med Chir Rev, V14, P284
   Applebee A, 2007, NEUROLOGY, V68, P1230, DOI 10.1212/01.wnl.0000250231.86932.04
   Arnaiz-Garcia Maria Elena, 2015, Asian Cardiovasc Thorac Ann, V23, P64, DOI 10.1177/0218492313495861
   Arzt PK, 1944, ARCH NEURO PSYCHIATR, V51, P533, DOI 10.1001/archneurpsyc.1944.02290300035004
   BABU R, 1992, NEUROSURGERY, V30, P121, DOI 10.1227/00006123-199201000-00023
   Bajema KL, 2017, MED MYCOL CASE REP, V15, P1, DOI 10.1016/j.mmcr.2016.12.001
   Baradaran N, 2008, CHILD NERV SYST, V24, P767, DOI 10.1007/s00381-008-0593-9
   BARTELS RHMA, 1995, SPINE, V20, P1199, DOI 10.1097/00007632-199505150-00017
   BLACKLOCK JB, 1982, J NEUROSURG, V57, P270, DOI 10.3171/jns.1982.57.2.0270
   BYRNE RW, 1994, NEUROSURGERY, V35, P321, DOI 10.1227/00006123-199408000-00023
   CARUS MEM, 1992, J NEUROL NEUROSUR PS, V55, P225, DOI 10.1136/jnnp.55.3.225
   Cerecedo-Lopez CD, 2022, BMC INFECT DIS, V22, DOI 10.1186/s12879-022-07099-7
   Chan CT, 1998, CLIN INFECT DIS, V27, P619, DOI 10.1086/514699
   Chandran RS, 2017, INDIAN J NEUROSURG, V6, P31, DOI 10.1055/s-0036-1588039
   Cheng KM, 1997, ACTA NEUROCHIR, V139, P1189, DOI 10.1007/BF01410983
   Chidambaram B, 2001, PEDIATR NEUROSURG, V34, P43, DOI 10.1159/000055991
   Chittem L, 2014, SPINAL CORD, V52, pS1, DOI 10.1038/sc.2014.31
   Chu JY, 1996, CAN J NEUROL SCI, V23, P220, DOI 10.1017/S0317167100038555
   Crema MD, 2007, SKELETAL RADIOL, V36, P681, DOI 10.1007/s00256-006-0260-8
   da Silva RT, 2012, ARQ NEURO-PSIQUIAT, V70, P308, DOI 10.1590/S0004-282X2012000400017
   Damaskos Dimitrios, 2016, Case Rep Emerg Med, V2016, P9546827, DOI 10.1155/2016/9546827
   DAVEY PW, 1951, CAN MED ASSOC J, V65, P375
   David C, 1997, CLIN INFECT DIS, V24, P89, DOI 10.1093/clinids/24.1.89
   Derkinderen P, 1998, SCAND J INFECT DIS, V30, P618, DOI 10.1080/00365549850161241
   Desai KI, 1999, SPINAL CORD, V37, P866, DOI 10.1038/sj.sc.3100930
   Dorflinger-Hejlek E, 2010, AM J NEURORADIOL, V31, P1651, DOI 10.3174/ajnr.A1912
   DOMINGUEZ EA, 1994, CLIN INFECT DIS, V19, P223, DOI 10.1093/clinids/19.1.223
   Durmaz R, 2001, CLIN NEUROL NEUROSUR, V103, P59, DOI 10.1016/S0303-8467(00)00123-2
   ERLICH JH, 1992, SURG NEUROL, V38, P287, DOI 10.1016/0090-3019(92)90043-M
   Fernandez-Ruiz M, 2009, INTERNAL MED, V48, P61, DOI 10.2169/internalmedicine.48.1548
   Fernando DMG, 2015, AM J FOREN MED PATH, V36, P271, DOI 10.1097/PAF.0000000000000202
   FOLEY J, 1949, LANCET, V257, P193
   Gerlach R, 2007, J NEUROSURG-SPINE, V7, P357, DOI 10.3171/SPI-07/09/357
   Guo AC, 2001, NEURORADIOLOGY, V43, P370, DOI 10.1007/s002340000519
   HARDWIDGE C, 1993, BRIT J NEUROSURG, V7, P419, DOI 10.3109/02688699309103498
   Hassan MF, 2012, BRIT J NEUROSURG, V26, P118, DOI 10.3109/02688697.2011.595845
   Higuchi Kanako, 2011, BMJ Case Rep, V2011, DOI 10.1136/bcr.11.2010.3512
   Hood B, 2011, WORLD NEUROSURG, V76, DOI 10.1016/j.wneu.2010.01.013
   Hung PC, 2007, PEDIATR NEUROL, V37, P144, DOI 10.1016/j.pediatrneurol.2007.04.009
   Iwasaki M, 2011, EUR SPINE J, V20, pS294, DOI 10.1007/s00586-011-1703-z
   Kalia V, 2007, INDIAN J PEDIATR, V74, P589, DOI 10.1007/s12098-007-0101-3
   Keefe P, STATPEARLS
   KEENER EB, 1955, BRAIN, V78, P394, DOI 10.1093/brain/78.3.394
   Kim YJ, 1998, AM J ROENTGENOL, V171, P1487, DOI 10.2214/ajr.171.6.9843275
   KING SJ, 1993, NEURORADIOLOGY, V35, P495, DOI 10.1007/BF00588703
   KOPPEL BS, 1990, NEUROSURGERY, V26, P145, DOI 10.1227/00006123-199001000-00023
   Kurita N, 2009, NEUROL MED-CHIR, V49, P262, DOI 10.2176/nmc.49.262
   Lascaux AS, 2002, J NEUROL, V249, P229, DOI 10.1007/PL00007873
   Lee J, 2010, J CLIN NEUROSCI, V17, P1194, DOI 10.1016/j.jocn.2009.12.022
   Lim HY, 2013, EUR SPINE J, V22, pS497, DOI 10.1007/s00586-013-2700-1
   LINDNER A, 1995, NEUROSURGERY, V36, P411, DOI 10.1227/00006123-199502000-00026
   Liu J., 2016, WORLD NEUROSURG, V89, P7261, DOI [10.1016/j.wneu.2016.01.021, DOI 10.1016/J.WNEU.2016.01.021]
   da Silva PSL, 2013, CHILD NERV SYST, V29, P1061, DOI 10.1007/s00381-013-2093-9
   Marcel C, 2010, J NEUROL, V257, P1438, DOI 10.1007/s00415-010-5538-z
   Matsumoto Koji, 2021, J Orthop Sci, DOI 10.1016/j.jos.2021.10.019
   MAURICEWILLIAMS RS, 1980, J NEUROL NEUROSUR PS, V43, P1045, DOI 10.1136/jnnp.43.11.1045
   McCaslin AF, 2015, J CLIN NEUROSCI, V22, P404, DOI 10.1016/j.jocn.2014.04.030
   MENEZES AH, 1977, SURG NEUROL, V8, P461
   Mohindra S, 2008, J CHILD NEUROL, V23, P1011, DOI 10.1177/0883073808316373
   Mohindra S, 2007, J NEUROSURG-SPINE, V6, P350, DOI 10.3171/spi.2007.6.4.11
   MORRISON RE, 1980, ARCH NEUROL-CHICAGO, V37, P243, DOI 10.1001/archneur.1980.00500530081015
   Mukunda BN, 1999, SOUTHERN MED J, V92, P1223, DOI 10.1097/00007611-199912000-00020
   Murphy KJ, 1998, AM J NEURORADIOL, V19, P341
   Noguchi K, 1999, NEURORADIOLOGY, V41, P171, DOI 10.1007/s002340050726
   Park SW, 2007, SPINE, V32, pE52, DOI 10.1097/01.brs.0000251012.37188.37
   PARKER RL, 1970, SOUTH MED J, V63, P495, DOI 10.1097/00007611-197005000-00003
   PFADENHAUER K, 1995, J NEUROL, V242, P153, DOI 10.1007/BF00936888
   Raffa Paulo Eduardo Albuquerque Zito, 2021, Surg Neurol Int, V12, P275, DOI 10.25259/SNI_435_2021
   Recker Matthew J, 2021, Surg Neurol Int, V12, P392, DOI 10.25259/SNI_345_2021
   Reiche W, 2010, CLIN NEUROL NEUROSUR, V112, P218, DOI 10.1016/j.clineuro.2009.11.016
   Reihsaus E, 2000, NEUROSURG REV, V23, P175, DOI 10.1007/PL00011954
   RIFAAT M, 1973, J NEUROSURG, V38, P366, DOI 10.3171/jns.1973.38.3.0366
   Rogers AP, 2017, RADIOL INFECT DIS, V4, P113
   Roh JE, 2011, KOREAN J RADIOL, V12, P241, DOI 10.3348/kjr.2011.12.2.241
   Rosenblum M L, 1986, Clin Neurosurg, V33, P603
   Rudrabhatla P, 2022, NEUROHOSPITALIST, V12, P131, DOI 10.1177/19418744211025386
   Samkoff LM, 2008, NEUROLOGY, V71, pE5, DOI 10.1212/01.wnl.0000317099.34987.b6
   Simon JK, 2003, PEDIATR INFECT DIS J, V22, P186
   Singh J, 2017, J MAHATMA GANDHI U M, V2, P102, DOI [10.5005/jp-journals-10057-0045, DOI 10.5005/JP-JOURNALS-10057-0045]
   Sinha P, 2013, CLIN NEUROL NEUROSUR, V115, P1845, DOI 10.1016/j.clineuro.2013.01.008
   Sverzut JM, 1998, NEURORADIOLOGY, V40, P455, DOI 10.1007/s002340050623
   Szmyd B, 2022, J CLIN MED, V11, DOI 10.3390/jcm11154549
   TACCONI L, 1995, NEUROSURGERY, V37, P817, DOI 10.1227/00006123-199510000-00028
   Takebe N, 2014, NEUROSURG FOCUS, V37, DOI 10.3171/2014.6.FOCUS14141
   Tan LA, 2014, J CLIN NEUROSCI, V21, P1049, DOI 10.1016/j.jocn.2013.07.040
   Terterov S, 2011, WORLD NEUROSURG, V76, DOI 10.1016/j.wneu.2010.01.008
   Thakar S, 2013, NEUROL INDIA, V61, P322, DOI 10.4103/0028-3886.115089
   Tsiodras S, 2006, CLIN ORTHOP RELAT R, P38, DOI 10.1097/01.blo.0000203454.82264.cd
   Ueno T, 2016, J NEUROL SCI, V368, P94, DOI 10.1016/j.jns.2016.06.068
   Ushikoshi S, 1998, SURG NEUROL, V50, P221, DOI 10.1016/S0090-3019(97)00183-3
   Vadera S, 2007, NEUROMODULATION, V10, P6, DOI 10.1111/j.1525-1403.2007.00081.x
   Vajramani Girish V, 2005, Ann Clin Microbiol Antimicrob, V4, P14, DOI 10.1186/1476-0711-4-14
   Vo Dat T, 2016, J Med Case Rep, V10, P290
   Weng TI, 2001, AM J EMERG MED, V19, P177, DOI 10.1053/ajem.2001.21343
   WRIGHT RL, 1965, J NEUROSURG, V23, P208, DOI 10.3171/jns.1965.23.2.0208
   Zumla A., 2010, LANCET INFECT DIS, V10, P303, DOI [10.1016/S1473-3099(10)70089-X, DOI 10.1016/S1473-3099(10)70089-X]
NR 101
TC 0
Z9 0
U1 1
U2 1
PU MDPI
PI BASEL
PA ST ALBAN-ANLAGE 66, CH-4052 BASEL, SWITZERLAND
EI 2077-0383
J9 J CLIN MED
JI J. Clin. Med.
PD SEP
PY 2022
VL 11
IS 17
AR 5148
DI 10.3390/jcm11175148
PG 28
WC Medicine, General & Internal
WE Science Citation Index Expanded (SCI-EXPANDED)
SC General & Internal Medicine
GA 4L3PC
UT WOS:000852542100001
PM 36079075
OA Green Published, gold
DA 2023-08-27
ER

PT J
AU Niyazi, M
   Sohn, M
   Schwarz, SB
   Lang, P
   Belka, C
   Ganswindt, U
AF Niyazi, M.
   Soehn, M.
   Schwarz, S. B.
   Lang, P.
   Belka, C.
   Ganswindt, U.
TI Radiation treatment parameters for re-irradiation of malignant glioma
SO STRAHLENTHERAPIE UND ONKOLOGIE
LA English
DT Article
DE Malignant glioma; Equivalent uniform dose; Radiation; Necrosis;
   Retreatment
ID HYPOFRACTIONATED STEREOTACTIC REIRRADIATION; GLIOBLASTOMA-MULTIFORME;
   TREATMENT OPTION; NORMAL TISSUE; RADIOTHERAPY; TOLERANCE; SURVIVAL;
   RADIOSURGERY; PATTERNS; THERAPY
AB Most patients with malignant glioma ultimately fail locally or loco-regionally after the first treatment, with re-irradiation being a reasonable treatment option. However, only limited data are presently available allowing for a precise selection of patients suitable for re-treatment with regard to safety and efficacy.
   Using the department database, 39 patients with a second course of radiation were identified. Doses to gross tumor volume (GTV), planning target volume (PTV), and relevant organs at risk (OARs; brainstem, optic chiasm, optic nerves, brain) were retrospectively analyzed and correlated to outcome parameters. Relevant treatment parameters including D-max, D-min, D-mean, and volume (ml) were obtained. Equivalent uniform dose (EUD) values were calculated for the tumor and OARs. To address the issue of radiation necrosis/leukoencephalopathy posttherapeutic MRI images were routinely examined every 3 months.
   Median follow-up was 147 days. The time interval between first and second irradiation was regularly greater than 6 months. Median EUDs to the OARs were 11.9 Gy (range 0.7-27.4 Gy) to the optic chiasm, 17.6 Gy (range 0.7-43.0 Gy) to the brainstem, 4.9/2.1 Gy (range 0.3-24.5 Gy) to the right/left optic nerve, and 29.4 Gy (range 25.2-32.5 Gy) to the brain. No correlation between treated volume and survival was observed. Cold spots and dose did not correlate with survival. Re-irradiated volumes were treated with on average lower doses if they were larger and vice versa.
   In general, re-irradiation is a safe and feasible re-treatment option. No relevant toxicity was observed after re-irradiation in our patient cohort during follow-up. In this regard, this analysis provides baseline data for the selection of putative patients. EUD values are derived and may serve as reference for further studies, including intensity-modulated radiotherapy (IMRT) protocols.
C1 [Niyazi, M.; Soehn, M.; Schwarz, S. B.; Lang, P.; Belka, C.; Ganswindt, U.] Univ Munich, Dept Radiat Oncol, D-81377 Munich, Germany.
C3 University of Munich
RP Niyazi, M (通讯作者)，Univ Munich, Dept Radiat Oncol, Marchioninistr 15, D-81377 Munich, Germany.
EM maximilian.niyazi@med.uni-muenchen.de
RI Söhn, Matthias/I-2019-2012
OI Ganswindt, Ute/0000-0003-4492-614X
CR Alber M, 2006, PHYS MED BIOL, V51, P153, DOI 10.1088/0031-9155/51/1/012
   Alber M, 2000, THESIS U TUBINGEN
   ANG KK, 1993, INT J RADIAT ONCOL, V25, P459, DOI 10.1016/0360-3016(93)90067-6
   [Anonymous], INT J RAD ONCOL BIOL
   BASHIR R, 1988, NEUROSURGERY, V23, P27, DOI 10.1227/00006123-198807000-00006
   Bauman GS, 1996, INT J RADIAT ONCOL, V36, P433, DOI 10.1016/S0360-3016(96)00315-X
   Biswas T, 2009, RADIAT ONCOL, V4, DOI 10.1186/1748-717X-4-11
   Combs SE, 2005, J CLIN ONCOL, V23, P8863, DOI 10.1200/JCO.2005.03.4157
   Combs SE, 2005, CANCER, V104, P2168, DOI 10.1002/cncr.21429
   Combs SE, 2005, J NEURO-ONCOL, V74, P167, DOI 10.1007/s11060-004-2463-y
   Combs SE, 2007, BMC CANCER, V7, DOI 10.1186/1471-2407-7-167
   Dolezel M, 2010, STRAHLENTHER ONKOL, V186, P197, DOI 10.1007/s00066-010-2065-x
   EMAMI B, 1991, INT J RADIAT ONCOL, V21, P109, DOI 10.1016/0360-3016(91)90171-Y
   Ernst-Stecken A, 2007, J NEURO-ONCOL, V81, P287, DOI 10.1007/s11060-006-9231-0
   Fokas E, 2009, STRAHLENTHER ONKOL, V185, P235, DOI 10.1007/s00066-009-1753-x
   Fuller CD, 2007, RADIAT ONCOL, V2, DOI 10.1186/1748-717X-2-26
   Gay HA, 2007, PHYS MEDICA, V23, P115, DOI 10.1016/j.ejmp.2007.07.001
   Grabenbauer GG, 2010, STRAHLENTHER ONKOL, V186, P185
   Henke G, 2009, STRAHLENTHER ONKOL, V185, P113, DOI 10.1007/s00066-009-1969-9
   Jansen EPM, 2000, RADIOTHER ONCOL, V56, P151, DOI 10.1016/S0167-8140(00)00216-4
   Jones LC, 2000, PHYS MED BIOL, V45, P159, DOI 10.1088/0031-9155/45/1/311
   Kehwar T S, 2005, J Cancer Res Ther, V1, P168
   Lawrence YR, 2010, INT J RADIAT ONCOL, V76, pS20, DOI 10.1016/j.ijrobp.2009.02.091
   Leitzen C, 2010, STRAHLENTHER ONKOL, V186, P681, DOI 10.1007/s00066-010-2156-8
   Marsh JC, 2010, J MED IMAG RADIAT ON, V54, P375, DOI 10.1111/j.1754-9485.2010.02184.x
   Marsh JC, 2010, INT J RADIAT ONCOL, V78, P946, DOI 10.1016/j.ijrobp.2009.12.012
   Mayer R, 2008, INT J RADIAT ONCOL, V70, P1350, DOI 10.1016/j.ijrobp.2007.08.015
   Mayo C, 2010, INT J RADIAT ONCOL, V76, pS28, DOI 10.1016/j.ijrobp.2009.07.1753
   Mayo C, 2010, INT J RADIAT ONCOL, V76, pS36, DOI 10.1016/j.ijrobp.2009.08.078
   Niemierko A, 1997, MED PHYS, V24, P103, DOI 10.1118/1.598063
   Niyazi M., 2011, RADIOTHER ONCOL
   Peponi E, 2010, STRAHLENTHER ONKOL, V186, P135, DOI 10.1007/s00066-010-2048-y
   Rimmer YL, 2002, BRIT J CANCER, V86, P55
   Sohn M, 2007, INT J RADIAT ONCOL, V67, P1066, DOI 10.1016/j.ijrobp.2006.10.014
   Stupp R, 2009, LANCET ONCOL, V10, P459, DOI 10.1016/S1470-2045(09)70025-7
   Vordermark D, 2005, BMC CANCER, V5, DOI 10.1186/1471-2407-5-55
   WALLNER KE, 1989, INT J RADIAT ONCOL, V16, P1405, DOI 10.1016/0360-3016(89)90941-3
   Wu QW, 2002, INT J RADIAT ONCOL, V52, P224, DOI 10.1016/S0360-3016(01)02585-8
NR 38
TC 16
Z9 16
U1 0
U2 9
PU SPRINGER HEIDELBERG
PI HEIDELBERG
PA TIERGARTENSTRASSE 17, D-69121 HEIDELBERG, GERMANY
SN 0179-7158
EI 1439-099X
J9 STRAHLENTHER ONKOL
JI Strahlenther. Onkol.
PD APR
PY 2012
VL 188
IS 4
BP 328
EP 333
DI 10.1007/s00066-011-0055-2
PG 6
WC Oncology; Radiology, Nuclear Medicine & Medical Imaging
WE Science Citation Index Expanded (SCI-EXPANDED)
SC Oncology; Radiology, Nuclear Medicine & Medical Imaging
GA 912EG
UT WOS:000301776900004
PM 22349710
DA 2023-08-27
ER

PT J
AU Noguchi, Y
   Komatsuzaki, A
   Nishida, H
AF Noguchi, Y
   Komatsuzaki, A
   Nishida, H
TI Cochlear microphonics for hearing preservation in vestibular schwannoma
   surgery
SO LARYNGOSCOPE
LA English
DT Article
DE vestibular schwannoma; hearing preservation; cochlear function;
   electrocochleography; cochlear microphonic
ID ACOUSTIC TUMOR SURGERY; MIDDLE FOSSA APPROACH; OTOACOUSTIC EMISSIONS;
   NEUROMA; POTENTIALS; RESECTION; REMOVAL; EARS
AB Objectives: To determine whether cochlear function is beneficial in decision-making concerning the selection of hearing preservation surgery for vestibular schwannoma. Study Design: Retrospective review of 44 patients undergoing tumor resection with a middle fossa approach. Methods: Cochlear microphonics in electrocochleography together with tumor size, pure-tone average (PTA), speech discrimination score (SDS), auditory brainstem response (ABR), and compound action potentials were examined. As acoustic stimuli, short tone-bursts with frequencies of 0.5, 1, and 2 kHz were employed to measure cochlear microphonics and a click was used to obtain compound action potentials. We determined detection thresholds of cochlear microphonics and action potentials. Results: The overall rate of preservation of serviceable hearing was 59.1% (26/44). There were significant differences between patients with and without serviceable postoperative hearing in PTA, SDS, finding of ABR, compound action potential detection threshold, and mean cochlear microphonic detection threshold (at 0.5, 1, and 2 kHz). However, tumor size was unrelated to hearing outcome. Serviceable hearing was preserved in 23 (76.7%) of 30 patients, with a mean cochlear microphonic detection threshold of 40 dB nHL or less, suggesting normal or slightly impaired cochlear function. Hearing recovery was recognized in three patients, who also had a mean cochlear microphonic detection threshold of 40 dB nHL or less. Of the three patients, two had lower cochlear microphonic detection thresholds than audiometric thresholds, demonstrating the existence of a retrocochlear component in their hearing loss. Conclusions: The cochlear microphonic detection threshold predicts not only hearing preservation but also hearing improvement in patients with vestibular schwannomas.
C1 Tokyo Med & Dent Univ, Sch Med, Dept Otolaryngol, Bunkyo Ku, Tokyo 1138519, Japan.
C3 Tokyo Medical & Dental University (TMDU)
RP Noguchi, Y (通讯作者)，Tokyo Med & Dent Univ, Sch Med, Dept Otolaryngol, Bunkyo Ku, 1-5-45 Yushima, Tokyo 1138519, Japan.
EM noguchi.oto@med.tmd.ac.jp
CR ABRAMSON M, 1985, LARYNGOSCOPE, V95, P1318
   AOYAGI M, 1994, ACTA OTO-LARYNGOL, P40
   BONFILS P, 1989, ANN OTO RHINOL LARYN, V98, P326, DOI 10.1177/000348948909800502
   COHEN NL, 1985, OTOLARYNG HEAD NECK, V93, P126, DOI 10.1177/019459988509300128
   DORNHOFFER JL, 1995, LARYNGOSCOPE, V105, P184, DOI 10.1288/00005537-199502000-00014
   EGGERMONT JJ, 1980, ANN OTO RHINOL LARYN, V89, P1
   Ferber-Viart C, 1998, LARYNGOSCOPE, V108, P605, DOI 10.1097/00005537-199804000-00026
   Ferraro JA, 1997, AUDIOL NEURO-OTOL, V2, P241, DOI 10.1159/000259251
   Hecht CS, 1997, LARYNGOSCOPE, V107, P1122, DOI 10.1097/00005537-199708000-00021
   JOSEY AF, 1988, ANN OTO RHINOL LARYN, V97, P626, DOI 10.1177/000348948809700609
   Kanzaki J, 1998, AM J OTOL, V19, P644
   KEMINK JL, 1990, LARYNGOSCOPE, V100, P597
   KUMAGAMI H, 1982, ARCH OTOLARYNGOL, V108, P284
   KVETON JF, 1989, OTOLARYNG HEAD NECK, V100, P594, DOI 10.1177/019459988910000613
   LEVINE RA, 1984, ANN OTO RHINOL LARYN, V93, P116, DOI 10.1177/000348948409300203
   MONSELL EM, 1995, OTOLARYNG HEAD NECK, V113, P179
   NADOL JB, 1992, LARYNGOSCOPE, V102, P1153, DOI 10.1288/00005537-199210000-00010
   Nishida H, 1998, AUDIOLOGY, V37, P7
   NISHIDA H, 1978, ANN OTO RHINOL LARYN, V87, P571, DOI 10.1177/000348947808700422
   Noguchi Y, 1998, ORL-J OTO-RHIN-LARYN, V60, P283, DOI 10.1159/000027611
   Noguchi Y, 1999, AUDIOLOGY, V38, P135
   PALVA T, 1985, ACTA OTO-LARYNGOL, V99, P1, DOI 10.3109/00016488509119138
   PROBST R, 1987, AM J OTOLARYNG, V8, P73, DOI 10.1016/S0196-0709(87)80027-3
   SANNA M, 1995, J LARYNGOL OTOL, V109, P374, DOI 10.1017/S0022215100130233
   SCHUKNECHT HF, 1993, PATHOLOGY EAR, P460
   SHELTON C, 1990, OTOLARYNG HEAD NECK, V103, P963, DOI 10.1177/019459989010300613
   SHELTON C, 1991, LARYNGOSCOPE, V101, P925
   Slattery WH, 1997, AM J OTOL, V18, P596
   TELIAN SA, 1989, LARYNGOSCOPE, V99, P10
   WADE PJ, 1984, OTOLARYNG HEAD NECK, V92, P184, DOI 10.1177/019459988409200211
NR 30
TC 10
Z9 10
U1 0
U2 1
PU WILEY
PI HOBOKEN
PA 111 RIVER ST, HOBOKEN 07030-5774, NJ USA
SN 0023-852X
EI 1531-4995
J9 LARYNGOSCOPE
JI Laryngoscope
PD DEC
PY 1999
VL 109
IS 12
BP 1982
EP 1987
DI 10.1097/00005537-199912000-00016
PG 6
WC Medicine, Research & Experimental; Otorhinolaryngology
WE Science Citation Index Expanded (SCI-EXPANDED)
SC Research & Experimental Medicine; Otorhinolaryngology
GA 261VN
UT WOS:000084030700016
PM 10591359
DA 2023-08-27
ER

PT J
AU Kuo, LT
   Tsai, SY
   Yang, CY
   Lin, LW
AF Kuo, Lu-Ting
   Tsai, Shao-Yu
   Yang, Chung-Yi
   Lin, Long-Wei
TI Meningeal seeding from glioblastoma multiforme treated with radiotherapy
   and temozolomide
SO ASIAN JOURNAL OF SURGERY
LA English
DT Article
DE glioblastome multiforme; meningeal seeding; spinal; temozolomide
ID RECURRENT GLIOBLASTOMA; PHASE-II; SUPRATENTORIAL GLIOBLASTOMA; MALIGNANT
   GLIOMAS; DISSEMINATION; BEVACIZUMAB; METASTASIS
AB Extracranial and meningeal seeding of glioblastoma multiforme is rare. We report herein a case of glioblastoma in a 41-year-old man who underwent surgical resection, concomitant chemoradiotherapy (CCRT) and seven courses of adjuvant chemotherapy with temozolomide. The patient then complained of intermittent severe lower back pain and gait disturbance. Imaging studies demonstrated that although the intracranial residual tumors were well-controlled by the treatment, meningeal seeding involving the brainstem and spinal cord was present. The patient died 2 months after the diagnosis of spinal seeding. This case illustrates the need for consideration of extracranial metastasis if a patient is symptomatic, even if the intracranial tumor appears responsive to treatment. We suggested that the prophylactic craniospinal irradiation may be considered in patients at high risk of meningeal seeding immediately after surgery. Copyright (C) 2013, Asian Surgical Association. Published by Elsevier Taiwan LLC. This is an open access article under the CC BY-NC-ND license (http://creativecommons.org/licenses/by-ncnd/4.0/).
C1 [Kuo, Lu-Ting] Natl Taiwan Univ Hosp, Div Neurosurg, Yun Lin Branch, Dept Surg, Yunlin, Taiwan.
   [Tsai, Shao-Yu] Natl Taiwan Univ, Dept Nursing, Coll Med, Taipei, Taiwan.
   [Yang, Chung-Yi] Natl Taiwan Univ Hosp, Yun Lin Branch, Dept Radiol, Yunlin, Taiwan.
   [Lin, Long-Wei] Natl Taiwan Univ Hosp, Yun Lin Branch, Dept Pathol, Yunlin, Taiwan.
C3 National Taiwan University; National Taiwan University Hospital;
   National Taiwan University; National Taiwan University; National Taiwan
   University Hospital; National Taiwan University; National Taiwan
   University Hospital
RP Kuo, LT (通讯作者)，Natl Taiwan Univ Hosp, Div Neurosurg, Yun Lin Branch, 579,Sect 2,Yunlin Rd, Touliu 640, Yunlin, Taiwan.
EM Y01951@ms1.ylh.gov.tw
RI Kuo, Lu-Ting/AAU-3205-2021
OI Kuo, Lu-Ting/0000-0002-1405-8700; TSAI, SHAO-YU/0000-0002-2874-5202
CR Alatakis S, 2001, SURG NEUROL, V56, P33, DOI 10.1016/S0090-3019(01)00459-1
   Aoki T, 2010, J NEUROSURG, V112, P50, DOI 10.3171/2009.5.JNS081738
   ARITA N, 1994, ACTA NEUROCHIR, V126, P84, DOI 10.1007/BF01476415
   AWAD I, 1986, NEUROSURGERY, V19, P247, DOI 10.1227/00006123-198608000-00010
   BRYAN P, 1974, CLIN RADIOL, V25, P355, DOI 10.1016/S0009-9260(74)80168-6
   Chamberlain MC, 2010, J NEURO-ONCOL, V96, P259, DOI 10.1007/s11060-009-9957-6
   Fakhrai Negar, 2004, Strahlenther Onkol, V180, P455
   Galanis E, 2009, J CLIN ONCOL, V27, P2052, DOI 10.1200/JCO.2008.19.0694
   HAMILTON MG, 1993, CAN J NEUROL SCI, V20, P65, DOI 10.1017/S0317167100047454
   Hegi ME, 2005, NEW ENGL J MED, V352, P997, DOI 10.1056/NEJMoa043331
   ONDA K, 1989, NEUROSURGERY, V25, P533, DOI 10.1227/00006123-198910000-00005
   Reardon DA, 2008, J CLIN ONCOL, V26, P5610, DOI 10.1200/JCO.2008.16.7510
   Tang PA, 2006, J NEURO-ONCOL, V78, P311, DOI 10.1007/s11060-005-9104-y
   VERTOSICK FT, 1990, NEUROSURGERY, V27, P516, DOI 10.1227/00006123-199010000-00002
   Vredenburgh JJ, 2007, J CLIN ONCOL, V25, P4722, DOI 10.1200/JCO.2007.12.2440
   YUNG WKA, 1980, ANN NEUROL, V8, P605, DOI 10.1002/ana.410080610
NR 16
TC 11
Z9 11
U1 0
U2 0
PU ELSEVIER SINGAPORE PTE LTD
PI SINGAPORE
PA 3 KILLINEY ROAD 08-01, WINSLAND HOUSE 1, SINGAPORE, 239519, SINGAPORE
SN 1015-9584
EI 0219-3108
J9 ASIAN J SURG
JI Asian J. Surg.
PD JAN
PY 2017
VL 40
IS 1
BP 61
EP 65
DI 10.1016/j.asjsur.2013.07.012
PG 5
WC Surgery
WE Science Citation Index Expanded (SCI-EXPANDED)
SC Surgery
GA EP7GX
UT WOS:000397547300011
PM 23978432
OA gold
DA 2023-08-27
ER

PT J
AU Sharifi, M
   Ungier, E
   Ciszek, B
   Krajewski, P
AF Sharifi, Mansoor
   Ungier, Ewa
   Ciszek, Bogdan
   Krajewski, Pawel
TI Microsurgical anatomy of the foramen of Luschka in the cerebellopontine
   angle, and its vascular supply
SO SURGICAL AND RADIOLOGIC ANATOMY
LA English
DT Article
DE Anterior inferior cerebellar artery; Cerebellopontine angle; Foramen of
   Luschka; Posterior inferior cerebellar artery; Vasculature
ID AUDITORY-EVOKED-POTENTIALS; 4TH VENTRICLE; TELOVELAR APPROACH; ACOUSTIC
   NEUROMA; SURGICAL ANATOMY; CRANIAL NERVES; BRAIN-STEM; 4TH-VENTRICLE;
   SURGERY; ARTERIES
AB Cerebellopontine angle and vascular supply of adjacent brainstem and cerebellum are susceptible to compression and eventual damage by tumors. Delicate and complicated neurosurgical operations in the cerebellopontine angles of the brainstem, where lateral recesses of fourth ventricle empty, are abundant especially operations in which foramina of Luschka are used as possible access to the floor of the fourth ventricle. So awareness and knowledge of the normal anatomical features of the region is valuable for neurosurgeons. Arteries of 40 human cerebella were injected with colored gelatin to investigate the microsurgical anatomy around the foramen of Luschka in the cerebellopontine angle. Two compartments of the foramen of Luschka were distinguished, choroidal part and the patent part. Seventy-four (92.5%) of foramina were open and only 6 (7.5%) foramina were closed. The mean distance between the foramen of Luschka and the anterior inferior cerebellar artery was 3.90 mm on the left side and 3.89 on the right side. The distance from the posterior inferior cerebellar artery was 7.08 and 5.81 mm to the left and right foramina of Luschka, respectively. In ten cases, tortuous vertebral artery was occupying the left cerebellopontine angle space and the foramen of Luschka.
C1 [Sharifi, Mansoor; Ungier, Ewa; Ciszek, Bogdan] Med Univ Warsaw, Dept Anat, Ctr Biostruct Res, PL-02004 Warsaw, Poland.
   [Krajewski, Pawel] Med Univ Warsaw, Dept Forens Med, PL-02004 Warsaw, Poland.
C3 Medical University of Warsaw; Medical University of Warsaw
RP Sharifi, M (通讯作者)，Med Univ Warsaw, Dept Anat, Ctr Biostruct Res, 5 Chalubinskiego St, PL-02004 Warsaw, Poland.
EM mansoorir@yahoo.com
RI Ciszek, Bogdan/N-7879-2018
OI Ciszek, Bogdan/0000-0002-0740-5049; krajewski, Pawel/0000-0001-8352-4077
CR AKOSY FG, 1999, NEURORADIOLOGY, V41, P654
   BARR ML, 1948, BRAIN, V71, P281, DOI 10.1093/brain/71.3.281
   Bebin J, 1968, Henry Ford Hosp Med J, V16, P61
   CORRALES M, 1972, ACTA RADIOL DIAGN, V12, P113, DOI 10.1177/028418517201200201
   Dandy WE., 1921, SURG GYNECOL OBSTET, V33, P113
   FUJII K, 1980, J NEUROSURG, V52, P504, DOI 10.3171/jns.1980.52.4.0504
   HASHIMOTO I, 1981, BRAIN, V104, P841, DOI 10.1093/brain/104.4.841
   HIRSCH JF, 1984, J NEUROSURG, V61, P515, DOI 10.3171/jns.1984.61.3.0515
   JIMENEZCASTELLANOS J, 1992, ACTA ANAT, V143, P182
   KUMAR AJ, 1978, RADIOLOGY, V126, P431, DOI 10.1148/126.2.431
   KUROKI A, 1995, J NEUROSURG, V82, P933, DOI 10.3171/jns.1995.82.6.0933
   MATSUNO H, 1988, NEUROSURGERY, V23, P58, DOI 10.1227/00006123-198807000-00012
   MATSUSHIMA T, 1982, NEUROSURGERY, V11, P631, DOI 10.1227/00006123-198211000-00008
   MATSUSHIMA T, 1992, NEUROSURGERY, V30, P325, DOI 10.1227/00006123-199203000-00003
   MOLLER AR, 1989, NEUROSURGERY, V24, P257
   Mussi ACM, 2000, J NEUROSURG, V92, P812, DOI 10.3171/jns.2000.92.5.0812
   Rajesh BJ, 2007, CHILD NERV SYST, V23, P555, DOI 10.1007/s00381-006-0295-0
   Rhoton A L Jr, 1979, Clin Neurosurg, V26, P398
   Rhoton AL, 2000, NEUROSURGERY, V47, pS7, DOI 10.1097/00006123-200009001-00007
   RHOTON AL, 1986, SURG NEUROL, V25, P326, DOI 10.1016/0090-3019(86)90206-5
   Rhoton AL, 2000, NEUROSURGERY, V47, pS29, DOI 10.1097/00006123-200009001-00010
   Rhoton AL, 2000, NEUROSURGERY, V47, pS93, DOI 10.1097/00006123-200009001-00013
   Sarma S, 2002, NEUROSURGERY, V50, P437, DOI 10.1097/00006123-200203000-00002
   Sharifi Mansoor, 2005, Folia Morphol (Warsz), V64, P194
   Sherman JD, 2002, NEUROSURGERY, V50, P450, DOI 10.1097/00006123-200203000-00004
   Shin JH, 2001, CLIN IMAG, V25, P154, DOI 10.1016/S0899-7071(01)00284-4
   TAKAHASHI M, 1971, NEURORADIOLOGY, V2, P191, DOI 10.1007/BF00337566
   Tatagiba M, 2006, ACTA NEUROCHIR, V148, P965, DOI 10.1007/s00701-006-0816-3
   WALTER JC, 2003, NEUROSURGERY, V52, P860
   YINGLING CD, 1992, OTOLARYNG CLIN N AM, V25, P413
NR 30
TC 13
Z9 13
U1 0
U2 0
PU SPRINGER FRANCE
PI PARIS
PA 22 RUE DE PALESTRO, PARIS, 75002, FRANCE
SN 1279-8517
J9 SURG RADIOL ANAT
JI Surg. Radiol. Anat.
PD JUL
PY 2009
VL 31
IS 6
BP 431
EP 437
DI 10.1007/s00276-009-0464-4
PG 7
WC Anatomy & Morphology; Radiology, Nuclear Medicine & Medical Imaging;
   Surgery
WE Science Citation Index Expanded (SCI-EXPANDED)
SC Anatomy & Morphology; Radiology, Nuclear Medicine & Medical Imaging;
   Surgery
GA 480DM
UT WOS:000268712300006
PM 19190846
DA 2023-08-27
ER

PT J
AU Moriyama, E
   Yokose, T
   Kodama, T
   Matsuno, Y
   Hojo, F
   Takahashi, K
   Nagai, K
   Nishiwaki, Y
   Ochiai, A
AF Moriyama, E
   Yokose, T
   Kodama, T
   Matsuno, Y
   Hojo, F
   Takahashi, K
   Nagai, K
   Nishiwaki, Y
   Ochiai, A
TI Low-grade B-cell lymphoma of mucosa-associated lymphoid tissue in the
   thymus of a patient with pulmonary amyloid nodules
SO JAPANESE JOURNAL OF CLINICAL ONCOLOGY
LA English
DT Article
DE thymus; malignant lymphoma; MALT; amyloidosis; lung
ID MALIGNANT-LYMPHOMA; SJOGRENS-SYNDROME
AB Low-grade B-cell lymphoma of mucosa-associated lymphoid tissue (MALT-type lymphoma) is a rare thymic tumor, with only seven previous cases described worldwide to date. We describe the only case to have presented with pulmonary amyloid nodules. A 63-year-old Japanese female was found to have an anterior mediastinal tumor and multiple bilateral pulmonary nodules during a medical check-up in 1990 followed by chest radiography and computerized tomography, Because the mediastinal tumor grew larger, she was referred to the National Cancer Center Hospital East and hyperglobulinemia was pointed out. The thymus was resected through median sternotomy and pulmonary nodules were also resected through left thoracotomy. The solid and nodular tumor with several small satellite extensions and cyst formation was completely confined to within the thymus and the resected pulmonary nodules consisted of solid masses with a rough surface. Histologically, monotonous medium-sized centrocyte-like cells occupied the medulla of the thymus and infiltrated Hassall's corpuscles (lymphoepithelial lesions) and the resected pulmonary nodules consisted of eosinophilic amorphous deposits which showed birefringence on Congo Red staining. Immunohistochemically, the tumor cells were positive for CD20 and CD79a. IgG and kappa light chain restrictions were also found in plasmacytoid cells in the tumor. Clonal rearrangement of the immunoglobulin heavy chain gene was demonstrated by polymerase chain reaction. We diagnosed this case as low-grade B-cell MALT-type lymphoma in the thymus and nodular pulmonary amyloidosis. Since the patient had only localized amyloid deposits in the lung far from the thymic malignant lymphoma and had high serum immunoglobulins, the pulmonary amyloid deposits might be derived from a circulating precursor associated with hyperglobulinemia.
C1 Natl Canc Ctr, Res Inst East, Div Pathol, Kashiwa, Chiba 2778577, Japan.
C3 National Cancer Center - Japan
RP Ochiai, A (通讯作者)，Natl Canc Ctr, Res Inst East, Div Pathol, 5-1 Kashiwanoha 6 Chome, Kashiwa, Chiba 2778577, Japan.
CR DEVITA VT, 1989, CANC PRINCIPLES PRAC, P1741
   FRANKLIN EC, 1979, AM J MED, V66, P365, DOI 10.1016/0002-9343(79)91050-7
   GLENNER GG, 1980, NEW ENGL J MED, V302, P1283, DOI 10.1056/NEJM198006053022305
   ISAACSON P, 1983, CANCER, V52, P1410, DOI 10.1002/1097-0142(19831015)52:8<1410::AID-CNCR2820520813>3.0.CO;2-3
   ISAACSON PG, 1990, AM J SURG PATHOL, V14, P342, DOI 10.1097/00000478-199004000-00005
   ISAACSON PG, 1987, HISTOPATHOLOGY, V11, P445, DOI 10.1111/j.1365-2559.1987.tb02654.x
   KORNSTEIN M, 1995, MAJOR PROBLEMS PATHO, V33, P114
   KYLE RA, 1991, NEOPLASTIC DIS BLOOD, P525
   MYHRE MJ, 1987, J PATHOL, V152, P1, DOI 10.1002/path.1711520102
   NAKAGAWA A, 1993, ACTA PATHOL JAPON, V43, P44
   Simmonds PD, 1997, ANN ONCOL, V8, P267, DOI 10.1023/A:1008250604411
   TAKAGI N, 1992, CANCER, V69, P1347, DOI 10.1002/1097-0142(19920315)69:6<1347::AID-CNCR2820690608>3.0.CO;2-C
   TSCHANG TP, 1976, CANCER, V38, P2192, DOI 10.1002/1097-0142(197611)38:5<2192::AID-CNCR2820380550>3.0.CO;2-3
   Yamasaki S, 1998, HUM PATHOL, V29, P1021, DOI 10.1016/S0046-8177(98)90211-8
   Yi JG, 1998, AM J ROENTGENOL, V171, P899, DOI 10.2214/ajr.171.3.9725358
   Yokose T, 1998, PATHOL INT, V48, P74, DOI 10.1111/j.1440-1827.1998.tb03832.x
NR 16
TC 25
Z9 25
U1 0
U2 2
PU OXFORD UNIV PRESS
PI OXFORD
PA GREAT CLARENDON ST, OXFORD OX2 6DP, ENGLAND
SN 0368-2811
J9 JPN J CLIN ONCOL
JI Jpn. J. Clin. Oncol.
PD AUG
PY 2000
VL 30
IS 8
BP 349
EP 353
DI 10.1093/jjco/hyd096
PG 5
WC Oncology
WE Science Citation Index Expanded (SCI-EXPANDED)
SC Oncology
GA 367TK
UT WOS:000090077400004
PM 11059340
DA 2023-08-27
ER

PT J
AU Kim, YJ
   Kim, SK
   Jung, TY
   Kim, IY
   Lee, KH
   Moon, KS
AF Kim, Yeong Jin
   Kim, Seul Kee
   Jung, Tae-Young
   Kim, In-Young
   Lee, Kyung-Hwa
   Moon, Kyung-Sub
TI Inflammatory Brain Lesions as Omen of Primary Central Nervous System
   Lymphoma: A Case Report and Literature Review
SO BRAIN SCIENCES
LA English
DT Review
DE primary central nervous system lymphoma; tumor regression; diagnosis;
   inflammation; tumefactive lesion
AB We report a rare case that was initially diagnosed as an inflammatory lesion and ultimately confirmed as primary central nervous system lymphoma (PCNSL) in an immunocompetent patient who was not treated with corticosteroid prior to the initial biopsy. A 70-year-old female patient presented with numbness in the left side of face, arm, and leg. Brain magnetic resonance imaging (MRI) revealed a lesion with intense gadolinium (Gd)-enhancement in the ventral portion of the midbrain. A stereotactic biopsy demonstrated mixed T-cell and B-cell infiltrating inflammatory lesions without demyelination. Three months after postoperative treatment with steroid, the lesion markedly decreased on follow-up MRI. Twenty-six months after the initial attack, she complained of dysarthria and urinary incontinence. Repetitive MRI showed a lesion with homogeneous enhancement, extensively involving the bilateral cerebral hemisphere, corpus callosum, and the right middle cerebellar peduncle. The confirmed diagnosis was diffuse large B-cell lymphoma on the second biopsy. Despite our best efforts, she died 38 months after disease onset. Based on review of the literature and our case, preceding inflammatory lesions are not always demyelinating and T-cell dominant inflammatory lesions. When the initial biopsy reveals an inflammatory lesion in an old-aged patient, the clinician should keep in mind the development of PCNSL and perform close clinical and radiological observations for a timely diagnosis.
C1 [Kim, Yeong Jin; Jung, Tae-Young; Kim, In-Young; Moon, Kyung-Sub] Chonnam Natl Univ, Res Inst Med Sci, Dept Neurosurg, Hwasun Hosp & Med Sch, Hwasun 58128, South Korea.
   [Kim, Seul Kee] Chonnam Natl Univ, Res Inst Med Sci, Dept Radiol, Hwasun Hosp & Med Sch, Hwasun 58128, South Korea.
   [Lee, Kyung-Hwa] Chonnam Natl Univ, Res Inst Med Sci, Dept Pathol, Hwasun Hosp & Med Sch, Hwasun 58128, South Korea.
C3 Chonnam National University; Chonnam National University; Chonnam
   National University
RP Moon, KS (通讯作者)，Chonnam Natl Univ, Res Inst Med Sci, Dept Neurosurg, Hwasun Hosp & Med Sch, Hwasun 58128, South Korea.; Lee, KH (通讯作者)，Chonnam Natl Univ, Res Inst Med Sci, Dept Pathol, Hwasun Hosp & Med Sch, Hwasun 58128, South Korea.
EM mbdosa88@naver.com; kimsk.rad@gmail.com; jung-ty@jnu.ac.kr;
   kiy87@hanmail.net; mdkaylee@jnu.ac.kr; moonks@chonnam.ac.kr
OI Lee, Kyung-Hwa/0000-0002-3935-0361; Moon, Kyung-Sub/0000-0002-1129-1064
FU Basic Science Research Program through the National Research Foundation
   of Korea (NRF) [2018R1A5A2024181, 2020R1C1C1007832]; Chonnam National
   University Hospital Biomedical Research Institute [BCRI20051]; National
   Research Foundation of Korea [2020R1C1C1007832] Funding Source: Korea
   Institute of Science & Technology Information (KISTI), National Science
   & Technology Information Service (NTIS)
FX This work was supported by Basic Science Research Program through the
   National Research Foundation of Korea (NRF) funded by the Minist
   (2018R1A5A2024181 for K.-H.L. and 2020R1C1C1007832 for K.-S.M.) and the
   Chonnam National University Hospital Biomedical Research Institute
   (BCRI20051 for K.-H.L.). There was no role of the funding bodies in the
   design of the study, in collection, analysis, and interpretation of data
   or in writing the manuscript.
CR Alderson L, 1996, J NEUROL NEUROSUR PS, V60, P102, DOI 10.1136/jnnp.60.1.102
   Barrantes-Freer A, 2018, BRAIN PATHOL, V28, P225, DOI 10.1111/bpa.12496
   Chiavazza C, 2018, BIOMED RES INT, V2018, DOI 10.1155/2018/3606970
   Giannini C, 2014, J NEUROPATH EXP NEUR, V73, P478, DOI 10.1097/NEN.0000000000000076
   Grommes C, 2017, J CLIN ONCOL, V35, P2410, DOI 10.1200/JCO.2017.72.7602
   Husseini L, 2012, CAN J NEUROL SCI, V39, P6, DOI 10.1017/S0317167100012610
   Kuhlmann T, 2001, J NEUROL NEUROSUR PS, V70, P259, DOI 10.1136/jnnp.70.2.259
   KURODA Y, 1992, J NEUROL SCI, V111, P173, DOI 10.1016/0022-510X(92)90065-S
   Kvarta MD, 2016, BMC NEUROL, V16, DOI 10.1186/s12883-016-0596-1
   Lister A, 2002, HEMATOL-AM SOC HEMAT, P283, DOI DOI 10.1182/ASHEDUCATION-2002.1.283
   Lu JQ, 2016, WORLD NEUROSURG, V88, DOI 10.1016/j.wneu.2015.11.099
   Nagano M, 2019, INTERNAL MED, V58, P849, DOI 10.2169/internalmedicine.1246-18
   Ng S, 2007, J CLIN NEUROSCI, V14, P1126, DOI 10.1016/j.jocn.2006.05.003
   Schlegel Uwe, 2009, Ther Adv Neurol Disord, V2, P93, DOI 10.1177/1756285608101222
   Shiels MS, 2016, BRIT J HAEMATOL, V174, P417, DOI 10.1111/bjh.14073
   Sugita Y, 2020, BRAIN TUMOR PATHOL, V37, P127, DOI 10.1007/s10014-020-00373-z
   Taieb G, 2014, J NEUROL SCI, V344, P224, DOI 10.1016/j.jns.2014.06.015
   Yamamoto J, 2014, ONCOL LETT, V7, P1835, DOI 10.3892/ol.2014.2033
NR 18
TC 1
Z9 1
U1 0
U2 2
PU MDPI
PI BASEL
PA ST ALBAN-ANLAGE 66, CH-4052 BASEL, SWITZERLAND
EI 2076-3425
J9 BRAIN SCI
JI Brain Sci.
PD FEB
PY 2021
VL 11
IS 2
AR 191
DI 10.3390/brainsci11020191
PG 9
WC Neurosciences
WE Science Citation Index Expanded (SCI-EXPANDED)
SC Neurosciences & Neurology
GA QN1VO
UT WOS:000622256400001
PM 33557224
OA Green Published, gold
DA 2023-08-27
ER

PT J
AU Pollack, IF
   Hamilton, RL
   Finkelstein, SD
   Campbell, JW
   Martinez, AJ
   Sherwin, RN
   Bozik, ME
   Gollin, SM
AF Pollack, IF
   Hamilton, RL
   Finkelstein, SD
   Campbell, JW
   Martinez, AJ
   Sherwin, RN
   Bozik, ME
   Gollin, SM
TI The relationship between TP53 mutations and overexpression of p53 and
   prognosis in malignant gliomas of childhood
SO CANCER RESEARCH
LA English
DT Article
ID WILD-TYPE P53; HIGH-GRADE ASTROCYTOMA; LONG-TERM SURVIVAL;
   CANCER-THERAPY; BRAIN-TUMORS; GLIOBLASTOMA-MULTIFORME; CLINICAL
   IMPLICATIONS; IN-VIVO; CHILDREN; GENE
AB The prognosis for children with high-grade gliomas remains somewhat unpredictable. Although prolonged disease control is sometimes achieved after surgery, radiotherapy, and chemotherapy, most patients exhibit rapid disease progression. Because p53-dependent apoptosis mechanisms are involved in the cytotoxic effects of irradiation and chemotherapy, we questioned whether p53 status might be associated with outcome in childhood malignant gliomas, Therefore, we examined p53 status, both immunohistochemically and by direct sequencing of exons 5-8, in a series of 29 archival pediatric malignant non-brainstem gliomas treated consecutively at our institution between 1975 and 1992. Eighteen tumors had dense p53 staining in the majority of cells, although only 11 had mutations of the p53 gene (TP53). On univariate analysis, there was a significant association between p53 overexpression and a shorter progression-free survival (PFS) and overall survival (OS; P = 0.019 and 0.013, respectively; rank sum test). In addition, there was a significant association between TP53 mutations and a poorer PFS (P = 0.04), and a strong trend toward a shorter OS among patients with TP53 mutations (P = 0.06). Median PFS and OS for patients with TP53-mutated tumors were 6 months and 16 months, respectively, and for those with p53 overexpression 5.5 months and 14 months, respectively, versus 16 months and 25 months, respectively, for those without TP53 mutations and 25 months and >4 years, respectively, for those without p53 overexpression, The percentage of patients in this series with TP53 mutations (37.9%) was substantially higher than in previous studies of childhood gliomas and comparable to the frequency of mutations noted in adult gliomas, However, both TP53 mutation and p53 overexpression were significantly less frequent in tumors from children younger than 4 than from older children (P = 0.02 and 0.01, respectively). These results indicate that p53 mutation and expression status may be associated with prognosis in childhood malignant gliomas, and thus may provide a basis for stratifying patients biologically in future malignant glioma studies.
C1 UNIV PITTSBURGH, SCH MED, DEPT NEUROSURG, PITTSBURGH, PA 15213 USA.
   UNIV PITTSBURGH, SCH MED, DEPT PATHOL, PITTSBURGH, PA 15213 USA.
   UNIV PITTSBURGH, SCH MED, DEPT NEUROPATHOL, PITTSBURGH, PA 15213 USA.
   UNIV PITTSBURGH, SCH MED, DEPT NEUROL, DIV NEUROONCOL, PITTSBURGH, PA 15213 USA.
   UNIV PITTSBURGH, GRAD SCH PUBL HLTH, DEPT HUMAN GENET, PITTSBURGH, PA 15260 USA.
   UNIV PITTSBURGH, INST CANC, BRAIN TUMOR RES CTR, PITTSBURGH, PA 15260 USA.
   EMORY & HENRY COLL, EMORY, VA 24327 USA.
C3 Pennsylvania Commonwealth System of Higher Education (PCSHE); University
   of Pittsburgh; Pennsylvania Commonwealth System of Higher Education
   (PCSHE); University of Pittsburgh; Pennsylvania Commonwealth System of
   Higher Education (PCSHE); University of Pittsburgh; Pennsylvania
   Commonwealth System of Higher Education (PCSHE); University of
   Pittsburgh; Pennsylvania Commonwealth System of Higher Education
   (PCSHE); University of Pittsburgh; Pennsylvania Commonwealth System of
   Higher Education (PCSHE); University of Pittsburgh
RP Pollack, IF (通讯作者)，CHILDRENS HOSP PITTSBURGH, DEPT NEUROSURG, 3705 5TH AVE, PITTSBURGH, PA 15213 USA.
OI Campbell, Jeffrey/0000-0001-7694-9931; Gollin,
   Susanne/0000-0001-5438-6808
FU NINDS NIH HHS [1KO8-NS01810] Funding Source: Medline
CR ALDERSON LM, 1995, CANCER RES, V55, P999
   ALSARRAJ S, 1995, BRIT J NEUROSURG, V9, P143, DOI 10.1080/02688699550041476
   ARTICO M, 1993, CHILD NERV SYST, V9, P7, DOI 10.1007/BF00301926
   Campbell JW, 1996, NEUROSURGERY, V38, P258, DOI 10.1097/00006123-199602000-00006
   CHANDLER KL, 1993, NEUROSURGERY, V32, P716, DOI 10.1227/00006123-199305000-00003
   CHOZICK BS, 1994, NEUROSURGERY, V35, P831, DOI 10.1227/00006123-199411000-00005
   COX DR, 1972, J R STAT SOC B, V34, P187
   DANKS RA, 1995, NEUROSURGERY, V37, P246, DOI 10.1227/00006123-199508000-00009
   DEVAUX BC, 1993, J NEUROSURG, V78, P767, DOI 10.3171/jns.1993.78.5.0767
   DOHRMANN GJ, 1976, J NEUROSURG, V44, P442, DOI 10.3171/jns.1976.44.4.0442
   DROPCHO E, 1978, ANN NEUROL, V22, P355
   Duffner PK, 1996, J NEURO-ONCOL, V28, P245
   ESRIG D, 1994, NEW ENGL J MED, V331, P1259, DOI 10.1056/NEJM199411103311903
   FINKELSTEIN SD, 1993, CANCER, V71, P3827, DOI 10.1002/1097-0142(19930615)71:12<3827::AID-CNCR2820711207>3.0.CO;2-N
   FINLAY JL, 1995, J CLIN ONCOL, V13, P112, DOI 10.1200/JCO.1995.13.1.112
   FINLAY JL, 1992, PEDIAT NEUROONCOLOGY, V3, P176
   FUJIWARA T, 1994, CANCER RES, V54, P2287
   FULTS D, 1992, CANCER RES, V52, P674
   GOH HS, 1995, CANCER RES, V55, P5217
   HARRIS CC, 1993, NEW ENGL J MED, V329, P1318, DOI 10.1056/NEJM199310283291807
   HOLLSTEIN M, 1991, SCIENCE, V253, P49, DOI 10.1126/science.1905840
   HSU SM, 1981, J HISTOCHEM CYTOCHEM, V29, P577, DOI 10.1177/29.4.6166661
   JAROS E, 1992, BRIT J CANCER, V66, P373, DOI 10.1038/bjc.1992.273
   KAPLAN EL, 1958, J AM STAT ASSOC, V53, P457, DOI 10.2307/2281868
   KERR JFR, 1994, CANCER-AM CANCER SOC, V73, P2013, DOI 10.1002/1097-0142(19940415)73:8<2013::AID-CNCR2820730802>3.0.CO;2-J
   KIM B, 1995, P 8J ANN M US CAN AC
   KINZLER KW, 1994, NEW ENGL J MED, V331, P49, DOI 10.1056/NEJM199407073310113
   KLEIHUES P, 1993, INT HISTOLOGICAL CLA, V21, P11
   Kyritsis AP, 1995, CLIN CANCER RES, V1, P1617
   LANE DP, 1990, GENE DEV, V4, P1, DOI 10.1101/gad.4.1.1
   LANG FF, 1994, ONCOGENE, V9, P949
   LITOFSKY NS, 1994, NEUROSURGERY, V34, P967, DOI 10.1227/00006123-199406000-00003
   LOUIS DN, 1993, J NEUROPATH EXP NEUR, V52, P31, DOI 10.1097/00005072-199301000-00005
   LOUIS DN, 1994, J NEUROPATH EXP NEUR, V53, P11, DOI 10.1097/00005072-199401000-00002
   LOUIS DN, 1993, J NEUROPATH EXP NEUR, V52, P507, DOI 10.1097/00005072-199309000-00009
   LOWE SW, 1994, SCIENCE, V266, P807, DOI 10.1126/science.7973635
   LOWE SW, 1993, CELL, V74, P957, DOI 10.1016/0092-8674(93)90719-7
   MANTEL NATHAN, 1966, CANCERCHEMOTHERAP REP, V50, P163
   MONTINE TJ, 1994, DIAGN MOL PATHOL, V3, P240, DOI 10.1097/00019606-199412000-00005
   NAZZARO JM, 1990, J NEUROSURG, V73, P331, DOI 10.3171/jns.1990.73.3.0331
   PENDERGRASS TW, 1987, J CLIN ONCOL, V5, P1221, DOI 10.1200/JCO.1987.5.8.1221
   PHUPHANICH S, 1984, J NEUROSURG, V60, P495, DOI 10.3171/jns.1984.60.3.0495
   POLLACK IF, 1994, NEW ENGL J MED, V331, P1500, DOI 10.1056/NEJM199412013312207
   RASHEED BKA, 1994, CANCER RES, V54, P1324
   RUSCH V, 1995, CANCER RES, V55, P5038
   SALCMAN M, 1994, NEUROSURGERY, V34, P213, DOI 10.1227/00006123-199402000-00002
   SALFORD LG, 1988, J NEUROSURG, V69, P506, DOI 10.3171/jns.1988.69.4.0506
   SEAWARD S, 1994, PEDIATR NEUROSURG, V21, P156
   SHAW P, 1992, P NATL ACAD SCI USA, V89, P4495, DOI 10.1073/pnas.89.10.4495
   SHI SR, 1991, J HISTOCHEM CYTOCHEM, V39, P741, DOI 10.1177/39.6.1709656
   SIDRANSKY D, 1992, NATURE, V355, P846, DOI 10.1038/355846a0
   SOINI Y, 1994, APMIS, V102, P786, DOI 10.1111/j.1699-0463.1994.tb05235.x
   SPOSTO R, 1989, J NEURO-ONCOL, V7, P165, DOI 10.1007/BF00165101
   VONDEIMLING A, 1992, CANCER RES, V52, P2987
   WISOFF JH, 1993, J NEUROSURG, V78, pA344
   YOUNG JL, 1975, J PEDIATR-US, V86, P254, DOI 10.1016/S0022-3476(75)80484-7
NR 56
TC 121
Z9 123
U1 0
U2 3
PU AMER ASSOC CANCER RESEARCH
PI PHILADELPHIA
PA 615 CHESTNUT ST, 17TH FLOOR, PHILADELPHIA, PA 19106-4404 USA
SN 0008-5472
EI 1538-7445
J9 CANCER RES
JI Cancer Res.
PD JAN 15
PY 1997
VL 57
IS 2
BP 304
EP 309
PG 6
WC Oncology
WE Science Citation Index Expanded (SCI-EXPANDED)
SC Oncology
GA WC721
UT WOS:A1997WC72100023
PM 9000573
DA 2023-08-27
ER

PT J
AU Lashford, LS
   Thiesse, P
   Jouvet, A
   Jaspan, T
   Couanet, D
   Griffiths, PD
   Doz, F
   Ironside, J
   Robson, K
   Hobson, R
   Dugan, M
   Pearson, ADJ
   Vassal, G
   Frappaz, D
AF Lashford, LS
   Thiesse, P
   Jouvet, A
   Jaspan, T
   Couanet, D
   Griffiths, PD
   Doz, F
   Ironside, J
   Robson, K
   Hobson, R
   Dugan, M
   Pearson, ADJ
   Vassal, G
   Frappaz, D
TI Temozolomide in malignant gliomas of childhood: A United Kingdom
   Children's Cancer Study Group and French Society for Pediatric Oncology
   Intergroup study
SO JOURNAL OF CLINICAL ONCOLOGY
LA English
DT Article
ID BRAIN-STEM GLIOMAS; PHASE-II TRIAL; O-6-METHYLGUANINE-DNA
   METHYLTRANSFERASE; O-6-ALKYLGUANINE-DNA ALKYLTRANSFERASE;
   HYPERFRACTIONATED RADIOTHERAPY; TUMOR XENOGRAFTS; CLINICAL-TRIALS; GENE;
   1,3-BIS(2-CHLOROETHYL)-1-NITROSOUREA; O-6-BENZYLGUANINE
AB Purpose: To determine the response rate of the malignant gliomas of childhood to an oral, daily schedule of temozolomide.
   Patients and Methods: A multicenter, phase II evaluation of an oral, daily schedule of temozolomide (200 mg/m(2) on 5 consecutive days) was undertaken in children with relapsed or progressive, biopsy-proven, high-grade glioma (arm A) and progressive, diffuse, intrinsic brainstem glioma (arm B). Evidence of activity was defined by radiologic evidence of a sustained reduction in tumor size on serial magnetic resonance imaging scans.
   Results: Fifty-five patients were recruited (34 to arm A and 21 to arm B) and received 215 cycles of chemotherapy. Grade 3/4 thrombocytopenia was the most frequent toxic event (7% of cycles). Prolonged myelosuppression resulted in significant treatment delays and dose reductions (17% and 22% of cycles, respectively). Two toxic deaths were documented and were related to myelosuppression and sepsis in one patient and pneumonia in a second. The overall (best) response rate was 12% for arm A (95% confidence interval [CI], 3 to 28 in the study cohort, and 2 to 31 for eligible patients) and 5% and 6%, respectively, for arm B (95% CI, 0 to 26 in the study cohort, and 0 to 27 for eligible patients). Stabilization of disease was also documented and was most noteworthy for brainstem gliomas, where two patients achieved both radiologic static disease and discontinued steroid medication.
   Conclusion: Despite moderate toxicity, objective response rates to temozolomide have been low, indicating that temozolomide has minimal activity in the high-grade gliomas of childhood.
C1 Christie Natl Hlth Serv Trust, Manchester, Lancs, England.
   Queens Med Ctr, Nottingham NG7 2UH, England.
   Royal Hallamshire Hosp, Sheffield S10 2JF, S Yorkshire, England.
   Western Gen Hosp, Edinburgh EH4 2XU, Midlothian, Scotland.
   United Kingdom Childrens Canc Study Grp, Data Ctr, Leicester, Leics, England.
   Royal Victoria Infirm, Newcastle Upon Tyne NE1 4LP, Tyne & Wear, England.
   Ctr Leon Berard, F-69373 Lyon, France.
   Hop Neurol, F-69394 Lyon, France.
   Inst Gustave Roussy, Villejuif, France.
   Inst Curie, Paris, France.
   Schering Plough Corp, Kenilworth, NJ USA.
C3 Christie NHS Foundation Trust; University of Nottingham; University of
   Sheffield; University of Edinburgh; Newcastle University - UK;
   UNICANCER; Centre Leon Berard; CHU Lyon; UNICANCER; Gustave Roussy;
   UDICE-French Research Universities; Universite PSL; UNICANCER; Institut
   Curie; Merck & Company; Schering Plough Corporation
RP Lashford, LS (通讯作者)，Canc Res Campaign, Translat Res & Expt Therapeut, 10 Cambridge Terr, London NW1 4JL, England.
RI Doz, Francois P/K-8616-2012
OI Ironside, James/0000-0001-5869-2108; Doz, Francois/0000-0001-9286-4831
CR ALBRIGHT AL, 1993, NEUROSURGERY, V33, P1026
   BARKOVICH AJ, 1991, PEDIATR NEUROSURG, V16, P73, DOI 10.1159/000120511
   Bobola MS, 2001, CLIN CANCER RES, V7, P613
   Bower M, 1997, CANCER CHEMOTH PHARM, V40, P484, DOI 10.1007/s002800050691
   Chinnasamy N, 1998, GENE THER, V5, P842, DOI 10.1038/sj.gt.3300699
   Davis FG, 1998, J NEUROSURG, V88, P1, DOI 10.3171/jns.1998.88.1.0001
   DeAngelis LM, 1998, ANN NEUROL, V44, P691, DOI 10.1002/ana.410440418
   Duffner PK, 1996, J NEURO-ONCOL, V28, P245
   Estlin EJ, 1998, BRIT J CANCER, V78, P652, DOI 10.1038/bjc.1998.555
   Fischbein NJ, 1996, PEDIATR NEUROSURG, V24, P9, DOI 10.1159/000121010
   FREEMAN CR, 1993, INT J RADIAT ONCOL, V27, P197, DOI 10.1016/0360-3016(93)90228-N
   FRIEDMAN HS, 1995, CANCER RES, V55, P2853
   Friedman HS, 1998, J CLIN ONCOL, V16, P3570, DOI 10.1200/JCO.1998.16.11.3570
   GEHAN EA, 1961, J CHRON DIS, V13, P346, DOI 10.1016/0021-9681(61)90060-1
   GILLES FH, 1995, NEUROSURGERY, V37, P1056, DOI 10.1227/00006123-199512000-00004
   Hongeng S, 1997, CLIN CANCER RES, V3, P2459
   Kaplan AM, 1996, PEDIATR NEUROSURG, V24, P185, DOI 10.1159/000121036
   KARNOFSKY DA, 1948, CANCER-AM CANCER SOC, V1, P634, DOI 10.1002/1097-0142(194811)1:4<634::AID-CNCR2820010410>3.0.CO;2-L
   KHATIB ZA, 1994, PEDIATR NEUROSURG, V20, P2, DOI 10.1159/000120759
   Kokkinakis DM, 2001, CLIN CANCER RES, V7, P421
   Krouwer HGJ, 1997, J NEURO-ONCOL, V33, P223, DOI 10.1023/A:1005731305078
   LANSKY SB, 1987, CANCER, V60, P1651, DOI 10.1002/1097-0142(19871001)60:7<1651::AID-CNCR2820600738>3.0.CO;2-J
   Lewis J, 1997, INT J RADIAT ONCOL, V38, P925, DOI 10.1016/S0360-3016(97)00134-X
   Louis DN, 1997, BRAIN PATHOL, V7, P755, DOI 10.1111/j.1750-3639.1997.tb01062.x
   Maintz D, 1997, J NEUROPATH EXP NEUR, V56, P1098, DOI 10.1097/00005072-199710000-00003
   MARCHESE MJ, 1990, CANCER, V65, P2771, DOI 10.1002/1097-0142(19900615)65:12<2771::AID-CNCR2820651227>3.0.CO;2-J
   Marzolini C, 1998, CANCER CHEMOTH PHARM, V42, P433, DOI 10.1007/s002800050842
   Middlemas DS, 2000, CLIN CANCER RES, V6, P998
   MINEURA K, 1993, INT J CANCER, V55, P76, DOI 10.1002/ijc.2910550115
   NEWLANDS ES, 1992, BRIT J CANCER, V65, P287, DOI 10.1038/bjc.1992.57
   Newlands ES, 1997, CANCER TREAT REV, V23, P35, DOI 10.1016/S0305-7372(97)90019-0
   Ojeda VJ, 1998, PATHOLOGY, V30, P328, DOI 10.1080/00313029800169576
   OREILLY SM, 1993, EUR J CANCER, V29A, P940, DOI 10.1016/S0959-8049(05)80198-4
   Packer RJ, 1996, PEDIATR NEUROSURG, V24, P211, DOI 10.1159/000121040
   PACKER RJ, 1994, CANCER-AM CANCER SOC, V74, P1827, DOI 10.1002/1097-0142(19940915)74:6<1827::AID-CNCR2820740628>3.0.CO;2-Q
   Reese JS, 1996, P NATL ACAD SCI USA, V93, P14088, DOI 10.1073/pnas.93.24.14088
   ROBERTSON PL, 1995, PEDIATR NEUROSURG, V22, P65, DOI 10.1159/000120879
   Sankar A, 1999, ANTI-CANCER DRUG, V10, P179, DOI 10.1097/00001813-199902000-00006
   VONDEIMLING A, 1992, J NEUROSURG, V77, P295, DOI 10.3171/jns.1992.77.2.0295
   Wisoff JH, 1998, J NEUROSURG, V89, P52, DOI 10.3171/jns.1998.89.1.0052
   Wong ET, 1999, J CLIN ONCOL, V17, P2572, DOI 10.1200/JCO.1999.17.8.2572
   Yung WKA, 1999, J CLIN ONCOL, V17, P2762, DOI 10.1200/JCO.1999.17.9.2762
NR 42
TC 136
Z9 139
U1 0
U2 5
PU LIPPINCOTT WILLIAMS & WILKINS
PI PHILADELPHIA
PA 530 WALNUT ST, PHILADELPHIA, PA 19106-3621 USA
SN 0732-183X
J9 J CLIN ONCOL
JI J. Clin. Oncol.
PD DEC 15
PY 2002
VL 20
IS 24
BP 4684
EP 4691
DI 10.1200/JCO.2002.08.141
PG 8
WC Oncology
WE Science Citation Index Expanded (SCI-EXPANDED)
SC Oncology
GA 634QK
UT WOS:000180351700013
PM 12488414
DA 2023-08-27
ER

PT J
AU Zhang, GH
   Qu, YJ
   Niu, YJ
   Zhang, HX
   Sun, QQ
   Liu, XP
   Li, Y
   Zhang, H
   Liu, MD
AF Zhang, Guihua
   Qu, Yajin
   Niu, Yujuan
   Zhang, Huixia
   Sun, Qinqin
   Liu, Xingpo
   Li, Yue
   Zhang, Hui
   Liu, Mengda
TI Difference in pathogenicity of 2 strains of avian leukosis virus
   subgroup J in broiler chicken
SO POULTRY SCIENCE
LA English
DT Article
DE avian leukosis virus subgroup J; pathogenicity; growth retardation; p53
ID P53; EXPRESSION; CONTRIBUTES; INFECTION; RESPONSES; HPRS-103; HEALTH;
   GENES; TIME
AB Avian leukosis virus subgroup J has been found to infect many types of chickens with various genetic backgrounds. The ALV-J strain NX0101, which was isolated from broiler breeders in 2001, mainly induces the formation of myeloid cell tumors. However, strain HN10PY01, which was recently isolated from laying hens, mainly induces the formation of myeloid cell tumors and hemangioma. In order to determine the difference in pathogenicity of the 2 strains in broiler chickens, 2 groups of chicken embryos were infected with NA0101 and HN10PY01 separately. A comparison was made of the mortality, oncogenicity, body weights, indexes for immune organs, levels of ALV group-specific antigen p27, and mRNA expression levels of the tumor-related gene, p53, in ALV-J-infected birds and immune organs of theses chickens in response to Newcastle Disease Virus (NDV) and avian influenza virus subtype H9 (AIV-H9) vaccination. The results indicated that strain NX0101 was highly pathogenic in broiler chickens and led to a 30% mortality rate and 45% oncogenicity, compared with the HN10PY01-infected birds. Weight of chickens was also significantly lower after 15 wk (P < 0.05). In addition, the mRNA expression levels of tumor-related p53 in medulla, liver, and lung in broilers infected with strain NX0101 were significantly higher than those infected with strain HN10PY01 (P < 0.05). These results indicated that strain NX0101 had a higher replication ability in broiler chickens. The findings of this study will contribute to further elucidating the mechanisms underlying host susceptibility and tumor classification in ALV-J-infected chickens.
C1 [Zhang, Guihua; Zhang, Huixia; Sun, Qinqin; Liu, Xingpo; Li, Yue; Zhang, Hui; Liu, Mengda] Shandong Agr Univ, Shandong Prov Key Lab Anim Biotechnol & Dis Contr, 61 Daizong St, Tai An 271018, Shandong, Peoples R China.
   [Zhang, Guihua; Zhang, Huixia; Sun, Qinqin; Liu, Xingpo; Li, Yue; Zhang, Hui; Liu, Mengda] Shandong Agr Univ, Shandong Prov Engn Technol Res Ctr Anim Dis Contr, 61 Daizong St, Tai An 271018, Shandong, Peoples R China.
   [Qu, Yajin] CAMS, Inst Lab Anim Sci, NHC Key Lab Human Dis Comparat Med, Beijing 100021, Peoples R China.
   [Qu, Yajin] PUMC, Comparat Med Ctr, Beijing 100021, Peoples R China.
   [Niu, Yujuan] Qingdao Univ, Inst Biomed Sci, Qingdao Branch, SJTU BioX Inst, Qingdao 266003, Shandong, Peoples R China.
C3 Key Laboratory of Animal Biotechnology & Disease Control & Prevention of
   Shandong Province; Shandong Agricultural University; Shandong
   Agricultural University; Chinese Academy of Medical Sciences - Peking
   Union Medical College; Chinese Academy of Medical Sciences - Peking
   Union Medical College; Peking Union Medical College; Qingdao University
RP Liu, MD (通讯作者)，Shandong Agr Univ, Shandong Prov Key Lab Anim Biotechnol & Dis Contr, 61 Daizong St, Tai An 271018, Shandong, Peoples R China.; Liu, MD (通讯作者)，Shandong Agr Univ, Shandong Prov Engn Technol Res Ctr Anim Dis Contr, 61 Daizong St, Tai An 271018, Shandong, Peoples R China.
EM mengda.liu@sdau.edu.cn
RI zhang, guihua/GVU-4494-2022; Li, yueyue/GLR-6313-2022; Niu,
   Yujuan/G-6671-2018
OI Niu, Yujuan/0000-0002-0873-7168
FU National natural science foundation project [31672518]; Shandong "Double
   Tops" Program
FX The authors are thankful for grants of the National natural science
   foundation project (NO. 31672518) and funds of Shandong "Double Tops"
   Program.
CR Abdelwhab ESM, 2010, AVIAN DIS, V54, P1301, DOI 10.1637/9412-053110-ResNote.1
   Arshad SS, 1997, VET PATHOL, V34, P127, DOI 10.1177/030098589703400205
   Cao X, 2012, ONCOGENE, V31, P104, DOI 10.1038/onc.2011.219
   Cheng ZQ, 2010, J VET MED SCI, V72, P1027, DOI 10.1292/jvms.09-0564
   Chesters PM, 2006, J GEN VIROL, V87, P2685, DOI 10.1099/vir.0.81884-0
   Cui N, 2016, VET IMMUNOL IMMUNOP, V177, P42, DOI 10.1016/j.vetimm.2016.06.001
   Cui ZZ, 2006, AVIAN DIS, V50, P191, DOI 10.1637/7409-071305R1.1
   Cui ZZ, 2003, AVIAN DIS, V47, P1321, DOI 10.1637/6085
   Deng XF, 2010, VIROL J, V7, DOI 10.1186/1743-422X-7-348
   Feng M, 2016, FRONT MICROBIOL, V7, DOI 10.3389/fmicb.2016.00786
   Figarella-Branger D, 2011, REV NEUROL-FRANCE, V167, P683, DOI 10.1016/j.neurol.2011.07.006
   Grimm D, 2007, P NATL ACAD SCI USA, V104, P6806, DOI 10.1073/pnas.0701849104
   Heublein S, 2016, J CANCER RES CLIN, V142, P1163, DOI 10.1007/s00432-016-2126-3
   Kataoka M, 2000, ONCOL REP, V7, P99
   Kim MP, 2015, FRONT ONCOL, V5, DOI 10.3389/fonc.2015.00249
   Kruiswijk F, 2015, NAT REV MOL CELL BIO, V16, P393, DOI 10.1038/nrm4007
   Landman WJM, 2002, AVIAN PATHOL, V31, P59, DOI 10.1080/03079450120106633
   Li Y, 2017, VACCINE, V35, P1594, DOI 10.1016/j.vaccine.2017.02.022
   Li YH, 2014, J VIROL, V88, P3182, DOI 10.1128/JVI.02995-13
   Lin Y, 2013, VIROL J, V10, DOI 10.1186/1743-422X-10-97
   Liu J, 2014, ACTA BIOCH BIOPH SIN, V46, P170, DOI 10.1093/abbs/gmt144
   Liu YZ, 2016, VIRUSES-BASEL, V8, DOI 10.3390/v8110301
   Lupiani B, 2000, VIROLOGY, V276, P37, DOI 10.1006/viro.2000.0539
   Maas R, 2006, BIOLOGICALS, V34, P177, DOI 10.1016/j.biologicals.2005.09.002
   Parrales A, 2015, FRONT ONCOL, V5, DOI 10.3389/fonc.2015.00288
   Payne LN, 2012, AVIAN PATHOL, V41, P11, DOI 10.1080/03079457.2011.646237
   PAYNE LN, 1991, J GEN VIROL, V72, P801, DOI 10.1099/0022-1317-72-4-801
   Qu YJ, 2016, POULTRY SCI, V95, P2383, DOI 10.3382/ps/pew180
   Qu Y, 2012, ACTA VET HUNG, V60, P343, DOI 10.1556/AVet.2012.029
   REED L. J., 1938, AMER JOUR HYG, V27, P493
   Silva RF, 2000, VIROLOGY, V272, P106, DOI 10.1006/viro.2000.0352
   Sun YI, 2016, BMC VET RES, V12, DOI 10.1186/s12917-016-0892-4
   Toyoda T, 2004, AVIAN PATHOL, V33, P9, DOI 10.1080/03079450310001636237
   Vereczkey I, 2011, PATHOL ONCOL RES, V17, P551, DOI 10.1007/s12253-010-9345-8
   Vousden KH, 2007, NAT REV MOL CELL BIO, V8, P275, DOI 10.1038/nrm2147
   Walerych D, 2012, CARCINOGENESIS, V33, P2007, DOI 10.1093/carcin/bgs232
   Wang F, 2011, J VET SCI, V12, P235, DOI 10.4142/jvs.2011.12.3.235
   Wang Q, 2012, J VIROL, V86, P12849, DOI 10.1128/JVI.01113-12
   Yue Q, 2015, VET PATHOL, V52, P1052, DOI 10.1177/0300985814560232
   Zong L, 2012, EJSO-EUR J SURG ONC, V38, P189, DOI 10.1016/j.ejso.2011.12.012
NR 40
TC 2
Z9 3
U1 2
U2 14
PU OXFORD UNIV PRESS
PI OXFORD
PA GREAT CLARENDON ST, OXFORD OX2 6DP, ENGLAND
SN 0032-5791
EI 1525-3171
J9 POULTRY SCI
JI Poult. Sci.
PD JUL
PY 2019
VL 98
IS 7
BP 2772
EP 2780
DI 10.3382/ps/pez065
PG 9
WC Agriculture, Dairy & Animal Science
WE Science Citation Index Expanded (SCI-EXPANDED)
SC Agriculture
GA IS4MG
UT WOS:000482126900008
PM 30768138
OA hybrid
DA 2023-08-27
ER

PT J
AU Wick, CC
   Butler, MJ
   Yeager, LH
   Kallogjeri, D
   Durakovic, N
   McJunkin, JL
   Shew, MA
   Herzog, JA
   Buchman, CA
AF Wick, Cameron C.
   Butler, Margaret J.
   Yeager, Lauren H.
   Kallogjeri, Dorina
   Durakovic, Nedim
   McJunkin, Jonathan L.
   Shew, Matthew A.
   Herzog, Jacques A.
   Buchman, Craig A.
TI Cochlear Implant Outcomes Following Vestibular Schwannoma Resection:
   Systematic Review
SO OTOLOGY & NEUROTOLOGY
LA English
DT Article; Proceedings Paper
CT 8th Quadrennial Vestibular Schwannoma Conference
CY JUN, 2019
CL Rochester, MN
DE Acoustic neuroma; Auditory brainstem implant; Cochlear implant;
   Neurofibromatosis; Single-sided deafness; Translabyrinthine; Vestibular
   schwannoma
ID SINGLE-SIDED DEAFNESS; SENSORINEURAL HEARING-LOSS; BRAIN-STEM IMPLANTS;
   ACOUSTIC NEUROMA; NEUROFIBROMATOSIS TYPE-2; TRANSLABYRINTHINE REMOVAL;
   AUDITORY REHABILITATION; NF2 PATIENTS; NERVE; MANAGEMENT
AB Objective: Hearing loss remains a significant morbidity for patients with vestibular schwannomas (VS). A growing number of reports suggest audibility with cochlear implantation following VS resection; however, there is little consensus on preferred timing and cochlear implant (CI) performance. Data Sources: A systematic literature search of the Ovid Medline, Embase, Scopus, and clinicaltrails.gov databases was performed on 9/7/2018. PRISMA reporting guidelines were followed. Study Selection: Included studies reported CI outcomes in an ear that underwent a VS resection. Untreated VSs, radiated VSs, and CIs in the contralateral ear were excluded. Data Extraction: Primary outcomes were daily CI use and attainment of open-set speech. Baseline tumor and patient characteristics were recorded. Subjects were divided into two groups: simultaneous CI placement with VS resection (Group 1) versus delayed CI placement after VS resection (Group 2). Data Synthesis: Twenty-nine articles with 93 patients met inclusion criteria. Most studies were poor quality due to their small, retrospective design. Group 1 had 46 patients, of whom 80.4% used their CI on a daily basis and 50.0% achieved open-set speech. Group 2 had 47 patients, of whom 87.2% used their CI on a daily basis and 59.6% achieved open-set speech. Group 2 had more NF2 patients and larger tumors. CI timing did not significantly impact outcomes. Conclusions: Audibility with CI after VS resection is feasible. Timing of CI placement (simultaneous versus delayed) did not significantly affect performance. Overall, 83.9% used their CI on a daily basis and 54.8% achieved open-set speech.
C1 [Wick, Cameron C.; Kallogjeri, Dorina; Durakovic, Nedim; McJunkin, Jonathan L.; Shew, Matthew A.; Herzog, Jacques A.; Buchman, Craig A.] Washington Univ, Dept Otolaryngol Head & Neck Surg, Sch Med, 660 South Euclid Ave,Box 8115, St Louis, MO 63110 USA.
   [Butler, Margaret J.] Washington Univ, Program Audiol & Commun Sci, Sch Med, Dept Otolaryngol Head & Neck Surg, St Louis, MO 63110 USA.
   [Yeager, Lauren H.] Washington Univ, Lib Serv, Sch Med, St Louis, MO 63110 USA.
C3 Washington University (WUSTL); Washington University (WUSTL); Washington
   University (WUSTL)
RP Wick, CC (通讯作者)，Washington Univ, Dept Otolaryngol Head & Neck Surg, Sch Med, 660 South Euclid Ave,Box 8115, St Louis, MO 63110 USA.
EM Cameron.wick@wustl.edu
RI Shew, Matthew/AAP-1462-2021
OI Shew, Matthew/0000-0002-7971-377X; Herzog, Jacques/0000-0003-2535-4086;
   Yaeger, Lauren H/0000-0003-1806-0418
FU Foundation for Barnes-Jewish Hospital "Otolaryngology Surgical Outcomes
   and Quality Improvement Unit (SOQIU) at Barnes-Jewish Hospital" [4090]
FX Research reported in this publication was supported by The Foundation
   for Barnes-Jewish Hospital "Otolaryngology Surgical Outcomes and Quality
   Improvement Unit (SOQIU) at Barnes-Jewish Hospital" grant award number
   4090.
CR Ahsan S, 2003, LARYNGOSCOPE, V113, P472, DOI 10.1097/00005537-200303000-00015
   Andersen HT, 2006, OTOL NEUROTOL, V27, P809, DOI 10.1097/01.mao.0000227900.57785.ec
   Aristegui M, 2005, OTOL NEUROTOL, V26, P205
   ARRIAGA MMA, 1995, OTOLARYNG HEAD NECK, V112, P325, DOI 10.1016/S0194-5998(95)70257-1
   Baguley DM, 2006, CLIN OTOLARYNGOL, V31, P6, DOI 10.1111/j.1749-4486.2006.01137.x
   Bento RF, 2013, INT ARCH OTORHINOLAR, V17, P351, DOI 10.7162/S1809-977720130003000018
   Beutner C, 2015, EUR ARCH OTO-RHINO-L, V272, P829, DOI 10.1007/s00405-013-2877-2
   Bishop CE, 2010, LARYNGOSCOPE, V120, P552, DOI 10.1002/lary.20735
   Carlson ML, 2012, OTOL NEUROTOL, V33, P853, DOI 10.1097/MAO.0b013e318254fba5
   Cinar BC, 2017, EUR ARCH OTO-RHINO-L, V274, P3315, DOI 10.1007/s00405-017-4643-3
   Cruz OLM, 2011, BRAZ J OTORHINOLAR, V77, P538, DOI 10.1590/S1808-86942011000400022
   CUEVA RA, 1992, LARYNGOSCOPE, V102, P1220, DOI 10.1288/00005537-199211000-00003
   Dagna F, 2016, ACTA OTORHINOLARYNGO, V36, P428, DOI 10.14639/0392-100X-561
   DeHart Austin N, 2017, Cochlear Implants Int, V18, P278, DOI 10.1080/14670100.2017.1337665
   Neto PHD, 2018, NEUROSURG FOCUS, V44, DOI 10.3171/2017.12.FOCUS17670
   Finbow J, 2015, OTOL NEUROTOL, V36, P819, DOI 10.1097/MAO.0000000000000762
   Gjuric M, 2007, OTOL NEUROTOL, V28, P822, DOI 10.1097/MAO.0b013e318068b2b0
   Harris Frances, 2017, Cochlear Implants Int, V18, P171, DOI 10.1080/14670100.2017.1300723
   Hassepass F, 2016, EUR ARCH OTO-RHINO-L, V273, P2373, DOI 10.1007/s00405-015-3801-8
   Hill FCE, 2018, OTOL NEUROTOL, V39, pe575, DOI 10.1097/MAO.0000000000001858
   HOFFMAN RA, 1992, AM J OTOL, V13, P525
   Hol MKS, 2010, EUR ARCH OTO-RHINO-L, V267, P889, DOI 10.1007/s00405-009-1147-9
   House JW, 2010, LARYNGOSCOPE, V120, P601, DOI 10.1002/lary.20802
   HULKA GF, 1995, ARCH OTOLARYNGOL, V121, P465
   Huy PTB, 2009, ACTA OTO-LARYNGOL, V129, P971, DOI 10.1080/00016480802510202
   Kasbekar AV, 2019, J NEUROL SURG REP, V80, pE1, DOI 10.1055/s-0038-1673649
   Kim JW, 2016, YONSEI MED J, V57, P1535, DOI 10.3349/ymj.2016.57.6.1535
   Klenzner T, 2019, OTOL NEUROTOL, V40, pE461, DOI 10.1097/MAO.0000000000002181
   Lassaletta L, 2017, OTOL NEUROTOL, V38, pE413, DOI 10.1097/MAO.0000000000001584
   Lloyd SKW, 2014, OTOL NEUROTOL, V35, P43, DOI 10.1097/MAO.0000000000000185
   Lustig LR, 2006, OTOL NEUROTOL, V27, P512, DOI 10.1097/00129492-200606000-00013
   Matthies C, 1997, NEUROSURGERY, V40, P1
   Moher D, 2015, SYST REV-LONDON, V4, DOI [10.1186/s13643-015-0087-2, 10.1016/j.ijsu.2010.02.007, 10.1016/j.ijsu.2010.07.299, 10.1136/bmj.b2535]
   Neff BA, 2007, LARYNGOSCOPE, V117, P1069, DOI 10.1097/MLG.0b013e31804b1ae7
   Nolle C, 2003, ORL-J OTO-RHIN-LARYN, V65, P230, DOI 10.1159/000073122
   North Hannah J D, 2016, Cochlear Implants Int, V17, P172
   Ozdek A, 2014, AM J OTOLARYNG, V35, P538, DOI 10.1016/j.amjoto.2014.03.014
   Piccirillo E, 2008, SKULL BASE-INTERD AP, V18, P281, DOI 10.1055/s-2008-1043753
   Rodgers B, 2017, OTOLARYNG HEAD NECK, V157, P269, DOI 10.1177/0194599817703072
   Roehm PC, 2011, J NEUROSURG, V115, P827, DOI 10.3171/2011.5.JNS101929
   Rooth MA, 2017, OTOL NEUROTOL, V38, P1512, DOI 10.1097/MAO.0000000000001570
   Sanna M, 2016, AUDIOL NEURO-OTOL, V21, P286, DOI 10.1159/000448583
   Sanna M, 2012, OTOL NEUROTOL, V33, P154, DOI 10.1097/MAO.0b013e318241bc71
   Siau D, 2015, J LARYNGOL OTOL, V129, P321, DOI 10.1017/S0022215115000602
   Stang A, 2010, EUR J EPIDEMIOL, V25, P603, DOI 10.1007/s10654-010-9491-z
   Theodosopoulos PV, 2011, LARYNGOSCOPE, V121, P1133, DOI 10.1002/lary.21799
   Tono T, 1997, ADV OTO-RHINO-LARYNG, V52, P155
   Tos T, 2003, ACTA OTO-LARYNGOL, V123, P600, DOI 10.1080/00016480310000647
   Tveiten OV, 2015, NEUROSURGERY, V77, P218, DOI 10.1227/NEU.0000000000000760
   Vincenti V, 2008, AUDIOL NEURO-OTOL, V13, P273, DOI 10.1159/000115437
   WIEGAND DA, 1989, LARYNGOSCOPE, V99, P179
   Zanetti D, 2008, AURIS NASUS LARYNX, V35, P562, DOI 10.1016/j.anl.2007.11.011
   Zeng Xiantao, 2015, J Evid Based Med, V8, P2, DOI 10.1111/jebm.12141
NR 53
TC 20
Z9 20
U1 2
U2 9
PU LIPPINCOTT WILLIAMS & WILKINS
PI PHILADELPHIA
PA TWO COMMERCE SQ, 2001 MARKET ST, PHILADELPHIA, PA 19103 USA
SN 1531-7129
EI 1537-4505
J9 OTOL NEUROTOL
JI Otol. Neurotol.
PD OCT
PY 2020
VL 41
IS 9
BP 1190
EP 1197
DI 10.1097/MAO.0000000000002784
PG 8
WC Clinical Neurology; Otorhinolaryngology
WE Science Citation Index Expanded (SCI-EXPANDED); Conference Proceedings Citation Index - Science (CPCI-S)
SC Neurosciences & Neurology; Otorhinolaryngology
GA OQ0OP
UT WOS:000588492200025
PM 32810018
DA 2023-08-27
ER

PT J
AU Mazurek, B
   Haupt, H
   Klapp, BF
   Szczepek, AJ
   Olze, H
AF Mazurek, Birgit
   Haupt, Heidemarie
   Klapp, Burghard F.
   Szczepek, Agnieszka J.
   Olze, Heidi
TI Exposure of Wistar rats to 24-h psycho-social stress alters gene
   expression in the inferior colliculus
SO NEUROSCIENCE LETTERS
LA English
DT Article
DE Stress; Auditory system; Inferior Colliculus; Gene expression; Rat;
   Allostasis
ID FOS MESSENGER-RNA; SUBSTANCE-P; STRIA VASCULARIS; NEWBORN RATS;
   BRAIN-STEM; PROJECTIONS; NEURONS; ORGAN; MODEL; CORTI
AB Recently, we have demonstrated that the exposure of Wistar rats to psycho-social stress results in a transient auditory hypersensitivity. Here, to learn more about modifications occurring in auditory brainstem, we have analyzed gene expression pattern in inferior colliculus using quantitative RT-PCR. As targets, we have chosen genes associated with: neural activity (FBJ osteosarcoma viral oncogene, cFos), hypoxia (nitric oxide synthase inducible, iNos; superoxide dismutase 2, Sod2), neuroprotection (nerve growth factor beta, Ngfb; heat shock factor 1, Hsf1; heat shock protein 70, Hsp70) and inflammation (tumor necrosis factor alpha, Tnfa; tumor necrosis factor alpha receptor, Tnfar; substance P. Sp: cyclooxygenase 2, Cox2). We found that the expression of all genes was modified following stress, as compared to the controls. Immediately after stress, the number of transcripts encoding iNos, Sod2, Hsf1, Ngfb, Tnfa, Tnfar and Sp was significantly increased, suggesting possible modulation during exposure to stressor. Interestingly, we found that expression of Hsf1 and Ngfb at this particular time was left-right asymmetrical: there were more transcripts of both genes found in the left colliculi, as compared to the right colliculi. Three hours post-stress, iNos, Hsf1, Tnfa and Tnfar were still upregulated, Sod2, Ngfb and Sp went back to baseline and Cox2 was upregulated. Six hours post-stress, cFos mRNA became downregulated. The number of Hsp70 mRNA increased 24 h post-stress. Except for the reduced number of cFos transcripts, expression of all other genes tested reached the baseline seven days post-stress. Presented results corroborate the concept of auditory system responding to the psycho-social stress. Post-stress changes in the IC gene expression could likely indicate shift from allostasis to homeostasis in the auditory brainstem. (C) 2012 Elsevier Ireland Ltd. All rights reserved.
C1 [Mazurek, Birgit] Charite, Tinnitus Ctr, Dept Otorhinolaryngol, Mol Biol Res Lab, D-10117 Berlin, Germany.
   [Olze, Heidi] Charite, Campus Virchow Klinikum, Dept Otorhinolaryngol, D-10117 Berlin, Germany.
   [Klapp, Burghard F.] Charite, Dept Internal Med & Psychosomat, D-10117 Berlin, Germany.
   [Mazurek, Birgit] Univ Med Berlin, Tinnitus Ctr, Berlin, Germany.
C3 Free University of Berlin; Humboldt University of Berlin; Charite
   Universitatsmedizin Berlin; Free University of Berlin; Humboldt
   University of Berlin; Charite Universitatsmedizin Berlin; Free
   University of Berlin; Humboldt University of Berlin; Charite
   Universitatsmedizin Berlin; Free University of Berlin; Humboldt
   University of Berlin; Charite Universitatsmedizin Berlin
RP Mazurek, B (通讯作者)，Charite, Tinnitus Ctr, Dept Otorhinolaryngol, Mol Biol Res Lab, Charite Pl 1,Campus Charite Mitte, D-10117 Berlin, Germany.
EM birgit.mazurek@charite.de
RI Szczepek, Agnieszka/AAK-8514-2021; Szczepek, Agnieszka J./C-1434-2019
OI Szczepek, Agnieszka/0000-0002-9292-6606; Szczepek, Agnieszka
   J./0000-0002-9292-6606; Olze, Heidi/0000-0001-9987-6392
CR ADAMS JC, 1980, NEUROSCI LETT, V19, P1, DOI 10.1016/0304-3940(80)90246-3
   Arck PC, 2003, AM J PATHOL, V162, P803, DOI 10.1016/S0002-9440(10)63877-1
   ARCK PC, 1995, BIOL REPROD, V53, P814, DOI 10.1095/biolreprod53.4.814
   Barnes PJ, 2006, EUR RESPIR J, V27, P413, DOI 10.1183/09031936.06.00125404
   Boyce WT, 1996, ARCH PEDIAT ADOL MED, V150, P518, DOI 10.1001/archpedi.1996.02170300072014
   Carre GA, 2011, PLOS ONE, V6, DOI 10.1371/journal.pone.0023959
   Datson NA, 2008, EUR J PHARMACOL, V583, P272, DOI 10.1016/j.ejphar.2007.11.070
   DOUGLAS FL, 1982, BRAIN RES, V245, P376, DOI 10.1016/0006-8993(82)90821-6
   Ebner K, 2006, AMINO ACIDS, V31, P251, DOI 10.1007/s00726-006-0335-9
   Felix H, 2002, ADV OTO-RHINO-LARYNG, V59, P26
   Furuyashiki T, 2009, CURR OPIN PHARMACOL, V9, P31, DOI 10.1016/j.coph.2008.12.010
   Gaur U, 2003, BIOCHEM PHARMACOL, V66, P1403, DOI 10.1016/S0006-2952(03)00490-8
   Gil-Loyzaga P, 2000, ACTA OTO-LARYNGOL, V120, P128
   Groeneweg FL, 2012, MOL CELL ENDOCRINOL, V350, P299, DOI 10.1016/j.mce.2011.06.020
   Gross J, 2007, BRAIN RES, V1162, P56, DOI 10.1016/j.brainres.2007.05.061
   Hafidi A, 2002, BRAIN RES, V947, P299, DOI 10.1016/S0006-8993(02)03139-6
   Hess J, 2004, J CELL SCI, V117, P5965, DOI 10.1242/jcs.01589
   Hoshijima H, 2002, HEARING RES, V171, P32, DOI 10.1016/S0378-5955(02)00328-3
   Hu H, 2010, NEUROSCIENCE, V169, P171, DOI 10.1016/j.neuroscience.2010.04.057
   Hwang JH, 2011, J NEUROINFLAMM, V8, DOI 10.1186/1742-2094-8-30
   Jiang H, 2007, NEUROBIOL AGING, V28, P1605, DOI 10.1016/j.neurobiolaging.2006.06.025
   Juckel G, 1997, BIOL PSYCHIAT, V41, P1181, DOI 10.1016/S0006-3223(96)00240-5
   Kang MJ, 2008, FEBS J, V275, P5969, DOI 10.1111/j.1742-4658.2008.06725.x
   Kavushansky Alexandra, 2009, Stress, V12, P412, DOI 10.1080/10253890802556081
   KELLY JB, 1977, J COMP PHYSIOL PSYCH, V91, P930, DOI 10.1037/h0077356
   Khan M, 2010, NEUROSCI LETT, V479, P249, DOI 10.1016/j.neulet.2010.05.072
   LEDOUX JE, 1991, NEUROSCI LETT, V134, P139, DOI 10.1016/0304-3940(91)90526-Y
   Mazurek B, 2011, HEARING RES, V277, P54, DOI 10.1016/j.heares.2011.03.011
   Mazurek B, 2010, HEARING RES, V259, P55, DOI 10.1016/j.heares.2009.10.006
   Mazzotti GA, 2009, LATERALITY, V14, P196, DOI 10.1080/13576500802344420
   McEwen BS, 2011, ANNU REV MED, V62, P431, DOI 10.1146/annurev-med-052209-100430
   Munhoz CD, 2008, BRAZ J MED BIOL RES, V41, P1037, DOI 10.1590/S0100-879X2008001200001
   Ohtsuka K, 2000, INT J HYPERTHER, V16, P231, DOI 10.1080/026567300285259
   Ostrander MM, 2009, STRESS, V12, P469, DOI 10.3109/10253890802641966
   Quarcoo D, 2009, NEUROIMMUNOMODULAT, V16, P318, DOI 10.1159/000216189
   Reuss S, 2000, MICROSC RES TECHNIQ, V51, P318, DOI 10.1002/1097-0029(20001115)51:4<318::AID-JEMT3>3.0.CO;2-Y
   Schmittgen TD, 2008, NAT PROTOC, V3, P1101, DOI 10.1038/nprot.2008.73
   Senba E, 1997, NEUROSCI RES, V29, P183, DOI 10.1016/S0168-0102(97)00095-3
   Sergeyev V, 2005, PSYCHOPHARMACOLOGY, V178, P115, DOI 10.1007/s00213-004-2015-3
   Shi XR, 2003, BRAIN RES, V967, P1, DOI 10.1016/S0006-8993(02)04090-8
   SOBREVIELA T, 1994, J COMP NEUROL, V350, P587, DOI 10.1002/cne.903500407
   Tsai KJ, 2009, NEUROSCIENCE, V159, P638, DOI 10.1016/j.neuroscience.2008.12.045
   YAMAGATA K, 1993, NEURON, V11, P371, DOI 10.1016/0896-6273(93)90192-T
   YIN J, 1992, MOL BRAIN RES, V12, P187, DOI 10.1016/0169-328X(92)90083-N
   Yu Y, 2009, J BIOMED SCI, V16, DOI 10.1186/1423-0127-16-79
NR 45
TC 13
Z9 13
U1 0
U2 7
PU ELSEVIER IRELAND LTD
PI CLARE
PA ELSEVIER HOUSE, BROOKVALE PLAZA, EAST PARK SHANNON, CO, CLARE, 00000,
   IRELAND
SN 0304-3940
EI 1872-7972
J9 NEUROSCI LETT
JI Neurosci. Lett.
PD OCT 3
PY 2012
VL 527
IS 1
BP 40
EP 45
DI 10.1016/j.neulet.2012.08.019
PG 6
WC Neurosciences
WE Science Citation Index Expanded (SCI-EXPANDED)
SC Neurosciences & Neurology
GA 020EL
UT WOS:000309791700008
PM 22922217
DA 2023-08-27
ER

PT J
AU Yamakawa, M
   Hogan, KO
   Leever, J
   Jassam, YN
AF Yamakawa, Mai
   Hogan, Keenan O.
   Leever, John
   Jassam, Yasir N.
TI Autopsy Case of Meningoencephalomyelitis Associated With Glial
   Fibrillary Acidic Protein Antibody
SO NEUROLOGY-NEUROIMMUNOLOGY & NEUROINFLAMMATION
LA English
DT Article
ID NEUROMYELITIS-OPTICA; ASTROCYTOPATHY; AQUAPORIN-4; SPECTRUM; BINDING;
   NMO
AB Background and Objectives To describe the autopsy findings and neuropathologic evaluation of autoimmune meningoencephalomyelitis associated with glial fibrillary acidic protein (GFAP) antibody. Methods We reviewed the clinical course, imaging, laboratory, and autopsy findings of a patient with autoimmune meningoencephalomyelitis associated with GFAP antibody who had a refractory course to multiple immunosuppressive therapies. Results The patient was a 70-year-old man who was diagnosed as GFAP antibody-associated autoimmune meningoencephalomyelitis. MRI of the head showed linear perivascular enhancement in the midbrain and the basal ganglia. Despite treatment with high-dose corticosteroids, plasma exchange, IV immunoglobulins, and cyclophosphamide, he died with devastating neurologic complications. Autopsy revealed a coexistent neuroendocrine tumor in the small intestine and diffuse inflammation in the brain parenchyma, perivascular spaces, and leptomeninges, with predominant T-cells, macrophages, and activated microglia. B-cells and plasma cells were absent. There was no astrocyte involvement with change in GFAP immunostaining. Discussion This case illustrates autoimmune meningoencephalomyelitis associated with GFAP antibody in the CSF and coexistent neuroendocrine tumor. The autopsy findings were nonspecific and did not demonstrate astrocyte involvement. Further accumulation of cases is warranted to delineate the utility and pathogenic significance of the GFAP autoantibody.
C1 [Yamakawa, Mai; Leever, John; Jassam, Yasir N.] Univ Kansas, Med Ctr, Dept Neurol, Kansas City, KS 66103 USA.
   [Hogan, Keenan O.] Univ Kansas, Med Ctr, Dept Pathol & Lab Med, Kansas City, KS 66103 USA.
   [Leever, John] Univ Kansas, Med Ctr, Dept Radiol, Kansas City, KS 66103 USA.
   [Jassam, Yasir N.] Pickup Family Neurosci Inst, Hoag Mem Hosp Presbyterian, Newport Beach, CA 92663 USA.
C3 University of Kansas; University of Kansas Medical Center; University of
   Kansas; University of Kansas Medical Center; University of Kansas;
   University of Kansas Medical Center
RP Jassam, YN (通讯作者)，Univ Kansas, Med Ctr, Dept Neurol, Kansas City, KS 66103 USA.; Jassam, YN (通讯作者)，Pickup Family Neurosci Inst, Hoag Mem Hosp Presbyterian, Newport Beach, CA 92663 USA.
EM yasir.jassam@hoag.org
OI Yamakawa, Mai/0000-0002-6474-8910
CR Dudesek A, 2014, CLIN EXP IMMUNOL, V175, P385, DOI 10.1111/cei.12204
   Fang BY, 2016, JAMA NEUROL, V73, P1297, DOI 10.1001/jamaneurol.2016.2549
   Flanagan EP, 2017, ANN NEUROL, V81, P298, DOI 10.1002/ana.24881
   Hinson SR, 2012, P NATL ACAD SCI USA, V109, P1245, DOI 10.1073/pnas.1109980108
   Iorio R, 2018, J NEUROL NEUROSUR PS, V89, P138, DOI 10.1136/jnnp-2017-316583
   Long Y, 2018, EUR J NEUROL, V25, P477, DOI 10.1111/ene.13531
   Misu T, 2007, BRAIN, V130, P1224, DOI 10.1093/brain/awm047
   Rossi A, 2012, P NATL ACAD SCI USA, V109, pE1511, DOI 10.1073/pnas.1203463109
   Shan FL, 2018, FRONT IMMUNOL, V9, DOI 10.3389/fimmu.2018.02802
   Shu YQ, 2018, NEUROIMMUNOMODULAT, V25, P1, DOI 10.1159/000488879
   Takano R, 2010, NEUROLOGY, V75, P208, DOI 10.1212/WNL.0b013e3181e2414b
NR 11
TC 7
Z9 8
U1 0
U2 0
PU LIPPINCOTT WILLIAMS & WILKINS
PI PHILADELPHIA
PA TWO COMMERCE SQ, 2001 MARKET ST, PHILADELPHIA, PA 19103 USA
SN 2332-7812
J9 NEUROL-NEUROIMMUNOL
JI Neurol.-Neuroimmunol. Neuroinflammation
PD NOV
PY 2021
VL 8
IS 6
AR e1081
DI 10.1212/NXI.0000000000001081
PG 6
WC Clinical Neurology; Neurosciences
WE Science Citation Index Expanded (SCI-EXPANDED)
SC Neurosciences & Neurology
GA WO0CV
UT WOS:000712132000036
PM 34642236
OA Green Published, gold
DA 2023-08-27
ER

PT J
AU Rissi, DR
   Miller, AD
AF Rissi, Daniel R.
   Miller, Andrew D.
TI Feline glioma: a retrospective study and review of the literature
SO JOURNAL OF FELINE MEDICINE AND SURGERY
LA English
DT Article
ID CENTRAL-NERVOUS-SYSTEM; SPINAL-CORD; INTRACRANIAL NEOPLASIA;
   PATHOLOGICAL FEATURES; ASTROCYTOMA; OLIGODENDROGLIOMA; EPENDYMOMA;
   TUMORS; OLIGOASTROCYTOMA; CANINE
AB Case series summary This study aimed to evaluate the pathologic and diagnostic features of 13 cases of feline glioma diagnosed at two veterinary diagnostic institutions over 16 years. A retrospective search was conducted using the laboratory information system. Selected cases were reviewed, tumors were classified according to the 2007 World Health Organization Classification of Tumours of the Central Nervous System, and tissue sections were submitted to an immunohistochemistry panel for further characterization. Affected cats were adults (average age 8 years), and male neutered (9/13) domestic shorthair cats (12/13) were over-represented. Clinical signs had acute onset and were progressive, lasting from 1-60 days (average course 20.7 days). Euthanasia was elected in all but one case, owing to a poor prognosis or because of a suspicion of rabies. Tumors occurred in the telencephalon (8/13), spinal cord (3/13) and brainstem (2/13). Gross changes in seven cases consisted of well- or poorly demarcated, gray-to-brown, soft, gelatinous masses that often caused secondary changes to the brain. The final diagnosis and classification were made based on histopathology and immunohistochemistry. Diagnoses consisted of oligodendroglioma (six cases), anaplastic astrocytoma (two cases), oligoastrocytoma, anaplastic ependymoma, gliomatosis cerebri, glioblastoma and anaplastic oligodendroglioma (one case each).
   Relevance and novel information This article confirms the need for a full neurologic and neuropathologic examination in cats with clinical neurologic disease. In addition, it highlights and proposes a complete routine immunohistochemical panel for diagnostic confirmation and differentiation between glioma and other morphologically similar central nervous system neoplasms in cats.
C1 [Rissi, Daniel R.] Univ Georgia, Coll Vet Med, Dept Pathol, Athens, GA 30602 USA.
   [Rissi, Daniel R.] Univ Georgia, Coll Vet Med, Athens Vet Diagnost Lab, Athens, GA 30602 USA.
   [Miller, Andrew D.] Cornell Univ, Coll Vet Med, Dept Biomed Sci, Sect Anat Pathol, Ithaca, NY 14853 USA.
C3 University System of Georgia; University of Georgia; University System
   of Georgia; University of Georgia; Cornell University
RP Rissi, DR (通讯作者)，Univ Georgia, Coll Vet Med, Dept Pathol, Athens, GA 30602 USA.; Rissi, DR (通讯作者)，Univ Georgia, Coll Vet Med, Athens Vet Diagnost Lab, Athens, GA 30602 USA.
EM rissi@uga.edu
CR Aloisio F, 2008, J VET DIAGN INVEST, V20, P836, DOI 10.1177/104063870802000624
   Berry WL, 1998, J VET INTERN MED, V12, P198
   CUSICK PK, 1975, VET PATHOL, V12, P460, DOI 10.1177/0300985875012005-00612
   Demierre S, 2002, SCHWEIZ ARCH TIERH, V144, P66, DOI 10.1024/0036-7281.144.2.66
   Dickinson PJ, 2000, VET PATHOL, V37, P160, DOI 10.1354/vp.37-2-160
   Duniho S, 2000, VET PATHOL, V37, P275, DOI 10.1354/vp.37-3-275
   FOX JG, 1973, J SMALL ANIM PRACT, V14, P23
   Hammond JJ, 2014, J VET DIAGN INVEST, V26, P513, DOI 10.1177/1040638714533118
   HAYNES JS, 1982, VET PATHOL, V19, P713, DOI 10.1177/030098588201900618
   INGWERSEN W, 1989, J AM VET MED ASSOC, V195, P98
   Johnson GC, 2014, VET PATHOL, V51, P146, DOI 10.1177/0300985813509387
   KOMARNISKY MD, 1985, CAN VET J, V26, P237
   LeBlanc AK, 2016, NEURO-ONCOLOGY, V18, P1209, DOI 10.1093/neuonc/now051
   Louis DN, 2007, ACTA NEUROPATHOL, V114, P547, DOI 10.1007/s00401-007-0278-6
   Marioni-Henry K, 2008, JAVMA-J AM VET MED A, V232, P237, DOI 10.2460/javma.232.2.237
   McKay JS, 1999, J COMP PATHOL, V120, P105, DOI 10.1053/jcpa.1998.0260
   Pancotto TE, 2013, J VET INTERN MED, V27, P1500, DOI 10.1111/jvim.12182
   Perry A, 2002, J NEUROPATH EXP NEUR, V61, P947, DOI 10.1093/jnen/61.11.947
   Rissi DR, 2015, J VET DIAGN INVEST, V27, P396, DOI 10.1177/1040638715584619
   Rossmeisl JH, 2012, J VET INTERN MED, V26, P186, DOI 10.1111/j.1939-1676.2011.00862.x
   Sahm F, 2015, ACTA NEUROPATHOL, V129, P155, DOI 10.1007/s00401-014-1366-z
   Sahm F, 2014, ACTA NEUROPATHOL, V128, P551, DOI 10.1007/s00401-014-1326-7
   Sant'Ana FJF, 2002, VET PATHOL, V39, P759, DOI 10.1354/vp.39-6-759
   SARFATY D, 1987, J AM VET MED ASSOC, V191, P976
   Sato T, 2003, J VET MED A, V50, P269, DOI 10.1046/j.1439-0442.2003.00533.x
   Simpson DJ, 1999, AUST VET J, V77, P645, DOI 10.1111/j.1751-0813.1999.tb13150.x
   SMITH DA, 1988, J SMALL ANIM PRACT, V29, P269, DOI 10.1111/j.1748-5827.1988.tb02285.x
   Snyder JM, 2006, J VET INTERN MED, V20, P669, DOI 10.1892/0891-6640(2006)20[669:CIPNC]2.0.CO;2
   Stigen O, 2001, J SMALL ANIM PRACT, V42, P306, DOI 10.1111/j.1748-5827.2001.tb02046.x
   Stoica G, 2004, VET PATHOL, V41, P10, DOI 10.1354/vp.41-1-10
   Tamura M, 2013, J FELINE MED SURG, V15, P1137, DOI 10.1177/1098612X13488383
   Tamura S, 2013, J FELINE MED SURG, V15, P921, DOI 10.1177/1098612X13478266
   Thomas R, 2009, J NEURO-ONCOL, V94, P333, DOI 10.1007/s11060-009-9877-5
   Tremblay C, 1998, CAN VET J, V39, P719
   Troxel MT, 2004, J VET INTERN MED, V18, P176, DOI 10.1892/0891-6640(2004)18&lt;176:MRIFOF&gt;2.0.CO;2
   Troxel MT, 2003, J VET INTERN MED, V17, P850, DOI 10.1892/0891-6640(2003)017&lt;0850:FINRRO&gt;2.3.CO;2
   Vanhaesebrouck AE, 2012, J FELINE MED SURG, V14, P932, DOI 10.1177/1098612X12454419
   Walmsley GL, 2009, J SMALL ANIM PRACT, V50, P435, DOI 10.1111/j.1748-5827.2009.00761.x
   Wilcox P, 2015, ACTA NEUROPATHOL, V129, P147, DOI 10.1007/s00401-014-1353-4
   Woolford L, 2013, VET PATHOL, V50, P243, DOI 10.1177/0300985812452580
   ZAKI FA, 1976, J SMALL ANIM PRACT, V17, P773, DOI 10.1111/j.1748-5827.1976.tb06943.x
   ZAKI FA, 1977, VET CLIN N AM, V7, P153, DOI 10.1016/S0091-0279(77)50013-5
NR 42
TC 16
Z9 16
U1 1
U2 13
PU SAGE PUBLICATIONS LTD
PI LONDON
PA 1 OLIVERS YARD, 55 CITY ROAD, LONDON EC1Y 1SP, ENGLAND
SN 1098-612X
EI 1532-2750
J9 J FELINE MED SURG
JI J. Feline Med. Surg.
PD DEC
PY 2017
VL 19
IS 12
BP 1307
EP 1314
DI 10.1177/1098612X16689506
PG 8
WC Veterinary Sciences
WE Science Citation Index Expanded (SCI-EXPANDED)
SC Veterinary Sciences
GA FN8NG
UT WOS:000416281300019
PM 28156189
DA 2023-08-27
ER

PT J
AU Hasegawa, T
   Fujitani, S
   Katsumata, S
   Kida, Y
   Yoshimoto, M
   Koike, J
AF Hasegawa, T
   Fujitani, S
   Katsumata, S
   Kida, Y
   Yoshimoto, M
   Koike, J
TI Stereotactic radiosurgery for vestibular schwannomas: Analysis of 317
   patients followed more than 5 years
SO NEUROSURGERY
LA English
DT Article
DE acoustic neuroma; gamma knife; long-term results; radiosurgery;
   vestibular schwannoma
ID GAMMA-KNIFE RADIOSURGERY; ACOUSTIC NEUROMA RADIOSURGERY; AUTOMATIC
   POSITIONING SYSTEM; MALIGNANT TRANSFORMATION; HEARING PRESERVATION;
   TUMOR-CONTROL; MODEL-C; COMPLICATIONS; MANAGEMENT; OUTCOMES
AB Objective: Many investigators have reported successful treatment of vestibular schwannomas with gamma knife radiosurgery (GKRS). However, long-term outcomes should be evaluated before concluding that GKRS is truly safe and effective for the treatment of vestibular schwannomas.
   Methods: Between May 1991 and December 1998, 346 consecutive patients (excluding those presenting with neurofibromatosis Type 2) were treated with GKRS. Of these, 317 patients were assessed: Twenty-nine patients were lost to follow-up within 5 years.
   Results: The median follow-up period was 7.8 years. Of 301 patients who underwent serial follow-up imaging, two (1%) experienced complete remission, 184 (61%) experienced partial remission, 93 (31%) had stable tumors, and 22 (7%) experienced treatment failure. The actuarial 5- or 10-year progression-free survival (PFS) rate was 93 and 92%, respectively. Tumors less than 15 cm(3) in volume (10-yr PFS, 96%; P<0.001) or which did not compress the brainstem and deviate the fourth ventricle (10-yr PFS, 97%; P=0.008) resulted in significantly better PFS rates. Failure of treatment usually occurred within 3 years. When the tumor was treated with a marginal dose of 13 Gy or less, the hearing preservation rate was 68%, transient facial palsy developed at a rate of 1%, and facial numbness developed at a rate of 2%.
   Conclusion: GKRS proved to be a safe and effective treatment for patients followed longer than 5 years who presented with tumors with a volume of less than 15 cm(3) and who did not have significant fourth ventricle deviation. Good functional outcomes were observed in this group of patients.
C1 Komaki City Hosp, Dept Neurosurg, Gamma Knife Ctr, Komaki, Aichi 4858520, Japan.
RP Hasegawa, T (通讯作者)，Komaki City Hosp, Dept Neurosurg, Gamma Knife Ctr, 1-20 Jobushi, Komaki, Aichi 4858520, Japan.
EM h-toshi@komakihp.gr.jp
CR Flickinger JC, 1996, RADIOTHER ONCOL, V41, P215, DOI 10.1016/S0167-8140(96)01831-2
   FLICKINGER JC, 1993, RADIOTHER ONCOL, V27, P91, DOI 10.1016/0167-8140(93)90127-T
   Flickinger JC, 2001, J NEUROSURG, V94, P1, DOI 10.3171/jns.2001.94.1.0001
   FOOTE RL, 1995, INT J RADIAT ONCOL, V32, P1153, DOI 10.1016/0360-3016(94)00454-S
   GARDNER G, 1988, ANN OTO RHINOL LARYN, V97, P55, DOI 10.1177/000348948809700110
   Hanabusa K, 2001, J NEUROSURG, V95, P518, DOI 10.3171/jns.2001.95.3.0518
   Horstmann GA, 2002, J NEUROSURG, V97, P450, DOI 10.3171/jns.2002.97.supplement_5.0450
   HOUSE JW, 1985, OTOLARYNG HEAD NECK, V93, P146, DOI 10.1177/019459988509300202
   Ito K, 1997, INT J RADIAT ONCOL, V39, P983, DOI 10.1016/S0360-3016(97)00507-5
   Iwai Y, 2003, NEUROSURGERY, V53, P282, DOI 10.1227/01.NEU.0000073416.22608.B3
   Karpinos M, 2002, INT J RADIAT ONCOL, V54, P1410, DOI 10.1016/S0360-3016(02)03651-9
   Kondziolka D, 2003, NEUROSURGERY, V53, P815, DOI 10.1093/neurosurgery/53.4.815
   Kondziolka D, 1998, NEW ENGL J MED, V339, P1426, DOI 10.1056/NEJM199811123392003
   LINSKEY ME, 1990, NEUROSURGERY, V26, P736, DOI 10.1227/00006123-199005000-00002
   MCLEAN CA, 1990, J NEUROSURG, V73, P946, DOI 10.3171/jns.1990.73.6.0946
   Niranjan A, 1999, NEUROSURGERY, V45, P753, DOI 10.1097/00006123-199910000-00003
   Noren G., 1996, TXB STEREOTACTIC FUN, P835
   OGUNRINDE OK, 1994, J NEUROSURG, V80, P1011, DOI 10.3171/jns.1994.80.6.1011
   Petit JH, 2001, NEUROSURGERY, V49, P1299, DOI 10.1097/00006123-200112000-00003
   Pollock BE, 2003, NEUROSURGERY, V52, P1291, DOI 10.1227/01.NEU.0000064800.26214.FE
   Pollock BE, 2001, NEUROSURGERY, V49, P259, DOI 10.1097/00006123-200108000-00004
   Prasad D, 2000, J NEUROSURG, V92, P745, DOI 10.3171/jns.2000.92.5.0745
   Regis J, 2002, J NEUROSURG, V97, P588, DOI 10.3171/jns.2002.97.supplement_5.0588
   Regis J, 2002, J NEUROSURG, V97, P1091, DOI 10.3171/jns.2002.97.5.1091
   Samii M, 1997, NEUROSURGERY, V40, P11, DOI 10.1097/00006123-199701000-00002
   Shin M, 2002, LANCET, V360, P309, DOI 10.1016/S0140-6736(02)09521-1
   Stafford SL, 2001, NEUROSURGERY, V49, P1029, DOI 10.1097/00006123-200111000-00001
   Unger F, 2002, ACT NEUR S, V84, P77
   Weber DC, 2003, NEUROSURGERY, V53, P577, DOI 10.1227/01.NEU.0000079369.59219.C0
   Wiegand DA, 1996, LARYNGOSCOPE, V106, P58, DOI 10.1097/00005537-199601000-00012
NR 30
TC 162
Z9 167
U1 2
U2 3
PU OXFORD UNIV PRESS INC
PI CARY
PA JOURNALS DEPT, 2001 EVANS RD, CARY, NC 27513 USA
SN 0148-396X
EI 1524-4040
J9 NEUROSURGERY
JI Neurosurgery
PD AUG
PY 2005
VL 57
IS 2
BP 257
EP 263
DI 10.1227/01.NEU.0000166542.00512.84
PG 7
WC Clinical Neurology; Surgery
WE Science Citation Index Expanded (SCI-EXPANDED)
SC Neurosciences & Neurology; Surgery
GA 953WD
UT WOS:000231111200013
PM 16094154
DA 2023-08-27
ER

PT J
AU Oudijk, L
   Neuhofer, CM
   Lichtenauer, UD
   Papathomas, TG
   Korpershoek, E
   Stoop, H
   Oosterhuis, JW
   Smid, M
   Restuccia, DF
   Robledo, M
   de Cubas, AA
   Mannelli, M
   Gimenez-Roqueplo, AP
   Dinjens, WNM
   Beuschlein, F
   de Krijger, RR
AF Oudijk, L.
   Neuhofer, C. M.
   Lichtenauer, U. D.
   Papathomas, T. G.
   Korpershoek, E.
   Stoop, H.
   Oosterhuis, J. W.
   Smid, M.
   Restuccia, D. F.
   Robledo, M.
   de Cubas, A. A.
   Mannelli, M.
   Gimenez-Roqueplo, A. P.
   Dinjens, W. N. M.
   Beuschlein, F.
   de Krijger, R. R.
TI Immunohistochemical expression of stem cell markers in
   pheochromocytomas/paragangliomas is associated with SDHx mutations
SO EUROPEAN JOURNAL OF ENDOCRINOLOGY
LA English
DT Article
ID MALIGNANT PHEOCHROMOCYTOMA; S100 PROTEIN; CANCER; PARAGANGLIOMA;
   METABOLISM; REGULATOR; APOPTOSIS; GROWTH; THY-1
AB Objective: Pheochromocytomas (PCCs) are neuroendocrine tumors that occur in the adrenal medulla, whereas paragangliomas (PGLs) arise from paraganglia in the head, neck, thorax, or abdomen. In a variety of tumors, cancer cells with stem cell-like properties seem to form the basis of tumor initiation because of their ability to self-renew and proliferate. Specifically targeting this small cell population may lay the foundation for more effective therapeutic approaches. In the present study, we intended to identify stem cells in PCCs/PGLs.
   Design: We examined the immunohistochemical expression of 11 stem cell markers (SOX2, LIN28, NGFR, THY1, PREF1, SOX17, NESTIN, CD117, OCT3/4, NANOG, and CD133) on tissue microarrays containing 208 PCCs/PGLs with different genetic backgrounds from five European centers.
   Results: SOX2, LIN28, NGFR, and THY1 were expressed in more than 10% of tumors, and PREF1, SOX17, NESTIN, and CD117 were expressed in < 10% of the samples. OCT3/4, NANOG, and CD133 were not detectable at all. Double staining for chromogranin A/SOX2 and S100/SOX2 demonstrated SOX2 immunopositivity in both tumor and adjacent sustentacular cells. The expression of SOX2, SOX17, NGFR, LIN28, PREF1, and THY1 was significantly associated with mutations in one of the succinate dehydrogenase (SDH) genes. In addition, NGFR expression was significantly correlated with metastatic disease.
   Conclusion: Immunohistochemical expression of stem cell markers was found in a subset of PCCs/PGLs. Further studies are required to validate whether some stem cell-associated markers, such as SOX2, could serve as targets for therapeutic approaches and whether NGFR expression could be utilized as a predictor of malignancy.
C1 [Oudijk, L.; Papathomas, T. G.; Korpershoek, E.; Stoop, H.; Oosterhuis, J. W.; Restuccia, D. F.; Dinjens, W. N. M.; de Krijger, R. R.] Univ Med Ctr Rotterdam, Erasmus MC Canc Inst, Dept Pathol, NL-3000 CA Rotterdam, Netherlands.
   [Neuhofer, C. M.; Lichtenauer, U. D.; Beuschlein, F.] Klinikum Univ Munchen, Med Klin & Poliklin 4, Endocrine Res Unit, D-80336 Munich, Germany.
   [Smid, M.] Erasmus MC Canc Inst, Canc Genom Netherlands, Dept Med Oncol, Rotterdam, Netherlands.
   [Robledo, M.; de Cubas, A. A.] Spanish Natl Canc Res Ctr CNIO, Human Canc Genet Programme, Madrid, Spain.
   [Robledo, M.; de Cubas, A. A.] ISCIII Ctr Biomed Res Rare Dis CIBERER, Madrid, Spain.
   [Mannelli, M.] Univ Florence, Dept Expt & Clin Biomed Sci, Florence, Italy.
   [Mannelli, M.] Ist Toscano Tumori, Florence, Italy.
   [Gimenez-Roqueplo, A. P.] Hop Europeen Georges Pompidou, AP HP, F-75015 Paris, France.
   [Gimenez-Roqueplo, A. P.] Paris Cardiovasc Res Ctr HEGP, UMR970, INSERM, F-75015 Paris, France.
   [Gimenez-Roqueplo, A. P.] Univ Paris 05, Fac Med, F-75005 Paris, France.
   [de Krijger, R. R.] Reinier de Graaf Hosp, Dept Pathol, Delft, Netherlands.
C3 Erasmus University Rotterdam; Erasmus MC; Erasmus MC Cancer Institute;
   University of Munich; Erasmus University Rotterdam; Erasmus MC; Erasmus
   MC Cancer Institute; Centro Nacional de Investigaciones Oncologicas
   (CNIO); CIBER - Centro de Investigacion Biomedica en Red; CIBERER;
   University of Florence; ISPRO Istituto per lo studio, la prevenzione e
   la rete oncologica; Assistance Publique Hopitaux Paris (APHP); Hopital
   Universitaire Paul-Brousse - APHP; UDICE-French Research Universities;
   Universite Paris Cite; Hopital Universitaire Cochin - APHP; Hopital
   Universitaire Europeen Georges-Pompidou - APHP; Hopital Universitaire
   Hotel-Dieu - APHP; Hopital Universitaire Saint-Louis - APHP; Institut
   National de la Sante et de la Recherche Medicale (Inserm); UDICE-French
   Research Universities; Universite Paris Cite; Assistance Publique
   Hopitaux Paris (APHP); Hopital Universitaire Europeen Georges-Pompidou -
   APHP; UDICE-French Research Universities; Universite Paris Cite; Reinier
   de Graaf Hospital
RP de Krijger, RR (通讯作者)，Univ Med Ctr Rotterdam, Erasmus MC Canc Inst, Dept Pathol, Postbus 2040, NL-3000 CA Rotterdam, Netherlands.
EM r.dekrijger@erasmusmc.nl
RI Lichtenauer, Urs/AFU-2746-2022; de Krijger, Ronald/J-2564-2019; Robledo,
   Mercedes/O-2230-2013; GIMENEZ-ROQUEPLO, Anne-Paule/T-6752-2018
OI Robledo, Mercedes/0000-0001-6256-5902; GIMENEZ-ROQUEPLO,
   Anne-Paule/0000-0002-4816-670X; Mannelli, Massimo/0000-0002-8001-9857;
   Smid, Marcel/0000-0003-0605-1901; Neuhofer, Christiane
   M./0000-0002-5037-4444
FU Seventh Framework Programme (FP7) [259735]; Wilhelm Sander Stiftung;
   European Science Foundation, European Network for the Study of Adrenal
   Tumours (ESF-ENS@T) [5228]
FX The research leading to these results received funding from the Seventh
   Framework Programme (FP7/2007-2013) under grant agreement no. 259735
   (ENSAT-CANCER) and from the Wilhelm Sander Stiftung (to F Beuschlein). C
   M Neuhofer received a short visit grant (reference number 5228) from the
   European Science Foundation, European Network for the Study of Adrenal
   Tumours (ESF-ENS@T).
CR Alexander RE, 2013, AM J SURG PATHOL, V37, P727, DOI 10.1097/PAS.0b013e3182793dc2
   Cooper GM, 2000, CELL MOL APPROACH DE
   CRAIG W, 1993, J EXP MED, V177, P1331, DOI 10.1084/jem.177.5.1331
   Crona J, 2013, J CLIN ENDOCR METAB, V98, pE1266, DOI 10.1210/jc.2012-4257
   Dahia PLM, 2013, FRONT HORM RES, V41, P79, DOI 10.1159/000345671
   Dalerba P, 2007, ANNU REV MED, V58, P267, DOI 10.1146/annurev.med.58.062105.204854
   Dekker PBD, 2004, J PATHOL, V202, P456, DOI 10.1002/path.1535
   Feng F, 2011, J UROLOGY, V185, P1583, DOI 10.1016/j.juro.2010.12.050
   Fishbein L, 2013, ANN SURG ONCOL, V20, P1444, DOI 10.1245/s10434-013-2942-5
   Fisher R, 2013, BRIT J CANCER, V108, P479, DOI 10.1038/bjc.2012.581
   Goffredo P, 2013, J SURG ONCOL, V107, P659, DOI 10.1002/jso.23297
   Horvath E, 2010, ULTRASTRUCT PATHOL, V34, P133, DOI 10.3109/01913121003662247
   Jordan CT, 2006, NEW ENGL J MED, V355, P1253, DOI 10.1056/NEJMra061808
   Ladroue C, 2008, NEW ENGL J MED, V359, P2685, DOI 10.1056/NEJMoa0806277
   Lau SK, 2006, AM J SURG PATHOL, V30, P268, DOI 10.1097/01.pas.0000178095.07513.38
   Lenders JWM, 2005, LANCET, V366, P665, DOI 10.1016/S0140-6736(05)67139-5
   Letouze E, 2013, CANCER CELL, V23, P739, DOI 10.1016/j.ccr.2013.04.018
   Lichtenauer UD, 2009, MOL CELL ENDOCRINOL, V300, P158, DOI 10.1016/j.mce.2008.10.037
   Liu SL, 2005, BREAST CANCER RES, V7, P86, DOI 10.1186/bcr1021
   Lloyd RV, 2013, ENDOCR PATHOL, V24, P1, DOI 10.1007/s12022-013-9235-1
   LLOYD RV, 1985, ARCH PATHOL LAB MED, V109, P633
   Looijenga LHJ, 2003, CANCER RES, V63, P2244
   Lorenzo FR, 2013, J MOL MED, V91, P507, DOI 10.1007/s00109-012-0967-z
   Loriot C, 2012, J CLIN ENDOCR METAB, V97, pE954, DOI 10.1210/jc.2011-3437
   Masson NM, 2006, AM J PHYSIOL-GASTR L, V291, pG45, DOI 10.1152/ajpgi.00465.2005
   Mimeault M, 2013, J CELL MOL MED, V17, P30, DOI 10.1111/jcmm.12004
   Quirici N, 2002, EXP HEMATOL, V30, P783, DOI 10.1016/S0301-472X(02)00812-3
   Rege TA, 2006, FASEB J, V20, P1045, DOI 10.1096/fj.05-5460rev
   Sato A, 2007, CLONING STEM CELLS, V9, P191, DOI 10.1089/clo.2006.0054
   Schlisio S, 2008, GENE DEV, V22, P884, DOI 10.1101/gad.1648608
   Shyh-Chang N, 2013, CELL STEM CELL, V12, P395, DOI 10.1016/j.stem.2013.03.005
   Singh SK, 2004, ONCOGENE, V23, P7267, DOI 10.1038/sj.onc.1207946
   Singh SK, 2003, CANCER RES, V63, P5821
   UNGER P, 1991, ARCH PATHOL LAB MED, V115, P484
   Wang JCY, 2005, TRENDS CELL BIOL, V15, P494, DOI 10.1016/j.tcb.2005.07.004
   Wang YH, 2010, MOL CELL BIOL, V30, P3480, DOI 10.1128/MCB.00057-10
   Yang CZ, 2015, J MOL MED, V93, P93, DOI 10.1007/s00109-014-1205-7
   Yu JY, 2007, SCIENCE, V318, P1917, DOI 10.1126/science.1151526
NR 38
TC 14
Z9 15
U1 0
U2 3
PU BIOSCIENTIFICA LTD
PI BRISTOL
PA EURO HOUSE, 22 APEX COURT WOODLANDS, BRADLEY STOKE, BRISTOL BS32 4JT,
   ENGLAND
SN 0804-4643
EI 1479-683X
J9 EUR J ENDOCRINOL
JI Eur. J. Endocrinol.
PD JUL
PY 2015
VL 173
IS 1
BP 43
EP 52
DI 10.1530/EJE-14-1164
PG 10
WC Endocrinology & Metabolism
WE Science Citation Index Expanded (SCI-EXPANDED)
SC Endocrinology & Metabolism
GA CO1WV
UT WOS:000358947700013
PM 25916394
OA Bronze
DA 2023-08-27
ER

PT J
AU Meylemans, A
   Depuydt, P
   De Baere, E
   Hertegonne, K
   Derom, E
   Dermaut, B
   Hemelsoet, D
AF Meylemans, Antoon
   Depuydt, Pieter
   De Baere, Elfride
   Hertegonne, Katrien
   Derom, Eric
   Dermaut, Bart
   Hemelsoet, Dimitri
TI Adult-onset congenital central hypoventilation syndrome due to PHOX2B
   mutation
SO ACTA NEUROLOGICA BELGICA
LA English
DT Review
DE Central congenital hypoventilation syndrome; PHOX2B; Polyalanine repeat
   expansion mutation; Hirschsprung disease; Neural crest tumours;
   Autonomic
ID ONDINES-CURSE; POLYALANINE EXPANSION; AUTOMATIC-CONTROL; PHENOTYPE;
   GENE; CHEMOSENSITIVITY; VENTILATION; FRAMESHIFT; DIAGNOSIS; FAILURE
AB Central hypoventilation in adult patients is a rare life-threatening condition characterised by the loss of automatic breathing, more pronounced during sleep. In most cases, it is secondary to a brainstem lesion or to a primary pulmonary, cardiac or neuromuscular disease. More rarely, it can be a manifestation of congenital central hypoventilation syndrome (CCHS). We here describe a 25-year-old woman with severe central hypoventilation triggered by analgesics. Genetic analysis confirmed the diagnosis of adult-onset CCHS caused by a heterozygous de novo poly-alanine repeat expansion of the PHOX2B gene. She was treated with nocturnal non-invasive ventilation. We reviewed the literature and found 21 genetically confirmed adult-onset CCHS cases. Because of the risk of deleterious respiratory complications, adult-onset CCHS is an important differential diagnosis in patients with central hypoventilation.
C1 [Meylemans, Antoon] Ghent Univ Hosp, Dept Neurol, C Heymanslaan 10, B-9000 Ghent, Belgium.
   [Depuydt, Pieter] Ghent Univ Hosp, Dept Intens Care Med, Ghent, Belgium.
   [De Baere, Elfride; Dermaut, Bart] Ghent Univ Hosp, Ctr Med Genet, Ghent, Belgium.
   [Hertegonne, Katrien] Ghent Univ Hosp, Dept Resp Med, Ctr Sleep Disorders, Ghent, Belgium.
   [Derom, Eric] Ghent Univ Hosp, Dept Resp Med, Ghent, Belgium.
   [Hemelsoet, Dimitri] Ghent Univ Hosp, Dept Neurol, Ghent, Belgium.
C3 Ghent University; Ghent University Hospital; Ghent University; Ghent
   University Hospital; Ghent University; Ghent University Hospital; Ghent
   University; Ghent University Hospital; Ghent University; Ghent
   University Hospital; Ghent University; Ghent University Hospital
RP Meylemans, A (通讯作者)，Ghent Univ Hosp, Dept Neurol, C Heymanslaan 10, B-9000 Ghent, Belgium.
EM antoonmeylemans@gmail.com
OI Meylemans, Antoon/0000-0002-0581-9133
CR Amiel J, 2003, NAT GENET, V33, P459, DOI 10.1038/ng1130
   Antic NA, 2006, AM J RESP CRIT CARE, V174, P923, DOI 10.1164/rccm.200605-607CR
   Bittencourt LRA, 2012, SLEEP BREATH, V16, P951, DOI 10.1007/s11325-011-0614-x
   Barratt S, 2007, THORAX, V62, P919, DOI 10.1136/thx.2006.068908
   Basu SM, 2017, ANESTH ANALG, V124, P169, DOI 10.1213/ANE.0000000000001470
   Benarroch EE, 2007, NEUROLOGY, V68, P2140, DOI 10.1212/01.wnl.0000266560.60371.98
   Chuen-im P, 2014, PEDIATR PULM, V49, pE13, DOI 10.1002/ppul.22731
   Coghlan M, 2018, SCI REP-UK, V8, DOI 10.1038/s41598-018-23335-0
   Fine-Goulden Miriam R, 2009, Pediatr Crit Care Med, V10, pe41, DOI 10.1097/PCC.0b013e318198b219
   Gronli JO, 2008, PEDIATR PULM, V43, P77, DOI 10.1002/ppul.20744
   Guyenet PG, 2012, ADV EXP MED BIOL, V758, P115, DOI 10.1007/978-94-007-4584-1_16
   HADDAD GG, 1978, MEDICINE, V57, P517, DOI 10.1097/00005792-197811000-00003
   Heide S, 2016, PEDIATR BLOOD CANCER, V63, P71, DOI 10.1002/pbc.25723
   Jennings LJ, 2012, PEDIATR PULM, V47, P153, DOI 10.1002/ppul.21527
   Kasi AS, 2017, J CLIN SLEEP MED, V13, P925, DOI 10.5664/jcsm.6670
   Khaytin I, 2004, GENEREVIEWS, P1993
   Lamon T, 2012, REV MAL RESPIR, V29, P426, DOI 10.1016/j.rmr.2011.09.047
   Lee JP, 2017, HISTOPATHOLOGY, V71, P503, DOI 10.1111/his.13243
   Lee PL, 2009, CHEST, V135, P537, DOI 10.1378/chest.08-1664
   Lombardo RC, 2017, AM J MED GENET A, V173, P1705, DOI 10.1002/ajmg.a.38218
   Macey PM, 2012, CEREB CORTEX, V22, P1728, DOI 10.1093/cercor/bhr235
   Mahmoud M, 2007, PEDIATR ANESTH, V17, P1001, DOI 10.1111/j.1460-9592.2007.02284.x
   Matera I, 2004, J MED GENET, V41, P373, DOI 10.1136/jmg.2003.015412
   Meguro T, 2012, J HUM GENET, V57, P335, DOI 10.1038/jhg.2012.27
   MELLINS RB, 1970, MEDICINE, V49, P487, DOI 10.1097/00005792-197011000-00003
   Parodi S, 2010, CLIN GENET, V78, P289, DOI 10.1111/j.1399-0004.2010.01383.x
   Parodi S, 2008, HUM MUTAT, V29, DOI 10.1002/humu.9516
   Rajendran GP, 2009, J PERINATOL, V29, P712, DOI 10.1038/jp.2009.59
   Straus C, 2010, RESP PHYSIOL NEUROBI, V171, P171, DOI 10.1016/j.resp.2010.03.015
   Trang H, 2005, CHEST, V127, P72, DOI 10.1378/chest.127.1.72
   Tremoureux L, 2014, PLOS ONE, V9, DOI 10.1371/journal.pone.0084534
   Trochet D, 2005, HUM MOL GENET, V14, P3697, DOI 10.1093/hmg/ddi401
   Trochet D, 2008, AM J RESP CRIT CARE, V177, P906, DOI 10.1164/rccm.200707-1079OC
   Visser WA, 2013, J CLIN ANESTH, V25, P604, DOI 10.1016/j.jclinane.2013.05.012
   Weese-Mayer DE, 2005, AM J RESP CRIT CARE, V171, P88, DOI 10.1164/ajrccm.171.1.950
   Weese-Mayer DE, 2010, AM J RESP CRIT CARE, V181, P626, DOI 10.1164/rccm.200807-1069ST
   Yanes-Vidal GJ, 2004, PEDIATR ANESTH, V14, P280, DOI 10.1046/j.1460-9592.2003.01183.x
NR 37
TC 2
Z9 2
U1 0
U2 4
PU SPRINGER HEIDELBERG
PI HEIDELBERG
PA TIERGARTENSTRASSE 17, D-69121 HEIDELBERG, GERMANY
SN 0300-9009
EI 2240-2993
J9 ACTA NEUROL BELG
JI Acta Neurol. Belg.
PD FEB
PY 2021
VL 121
IS 1
BP 23
EP 35
DI 10.1007/s13760-020-01363-w
EA APR 2020
PG 13
WC Clinical Neurology; Neurosciences
WE Science Citation Index Expanded (SCI-EXPANDED)
SC Neurosciences & Neurology
GA QS8DQ
UT WOS:000528654900001
PM 32335870
DA 2023-08-27
ER

PT J
AU Haidara, A
   Peltier, J
   Zunon-Kipre, Y
   Adonis N'da, H
   Drogba, L
   Le Gars, D
AF Haidara, Aderehime
   Peltier, Johann
   Zunon-Kipre, Yvan
   Adonis N'da, Hermann
   Drogba, Landry
   Le Gars, Daniel
TI Microsurgical Anatomy of the Labyrinthine Artery and Clinical Relevance
SO TURKISH NEUROSURGERY
LA English
DT Article
DE Labyrinthine artery; Internal auditory meatus; Anterior inferior
   cerebellar artery; Microsurgical anatomy
ID INTERNAL AUDITORY ARTERY; INFERIOR CEREBELLAR ARTERY; VESTIBULAR SYSTEM
   FINDINGS; CEREBELLOPONTINE ANGLE; VASCULAR LOOPS; ANEURYSM; NERVE;
   INFARCTION; PATHOLOGY; VASOSPASM
AB AIM: To describe the origin, the course, and relationships of the labyrinthine artery (LA).
   MATERIAL and METHODS: Thanks to a colored silicone mix preparation, ten cranial bases were examined using x3 to x40 magnification under surgical microscope.
   RESULTS: The LA often arose from the meatal loop of the anterior inferior cerebellar artery (AICA) (90%), or basilar artery (10%). The loop was extra-meatal of the internal auditory meatus (IAM) in 30%, at the opening of the internal auditory meatus in 20%, or intra-meatal in 35%. The AICA coursed in closed relationship to the VII and VIII cranial nerves. It coursed between VII and VIII cranial nerve roots in 85%, or passed over the ventral side of both VII and VIII cranial nerve. The average diameter of the LA was 0.2 +/- 0.05 mm. LA was single trunk in 60%, and bi-arterial in 40%.
   CONCLUSION: The implication of these anatomic findings for cerebello-pontine angle tumors surgery and neurovascular pathology such as infarction, aneurysm of the LA or the AICA are reviewed and discussed.
C1 [Haidara, Aderehime; Zunon-Kipre, Yvan; Adonis N'da, Hermann; Drogba, Landry] CHU Yopougon Abidjan, Serv Neurochirurg, Abidjan, Cote Ivoire.
   [Peltier, Johann; Le Gars, Daniel] Univ Picardie Jules Vernes, Lab Anat & Organogenese, Amiens, France.
C3 Picardie Universites; Universite de Picardie Jules Verne (UPJV)
RP Adonis N'da, H (通讯作者)，CHU Yopougon Abidjan, Serv Neurochirurg, Abidjan, Cote Ivoire.
EM drndah@yahoo.fr
CR APPLEBAUM EL, 1985, AM J OTOL, P110
   APPLEBAUM EL, 1984, ANN OTO RHINOL LARYN, V93, P63, DOI 10.1177/00034894840930S412
   Bambakidis NC, 2009, NEUROSURG FOCUS, V26, DOI 10.3171/2009.1.FOCUS0915
   Banczeronski P, 1996, ACTA NEUROCHIR, V138, P1157, DOI 10.1007/BF01809744
   BENEDETTI A, 1975, NEUROCHIRURGIA, V18, P126
   BRUNSTEINS DB, 1990, SURG RADIOL ANAT, V12, P259, DOI 10.1007/BF01623700
   Kim JS, 1999, NEUROLOGY, V52, P40, DOI 10.1212/WNL.52.1.40
   Kiya K, 1989, Neurol Med Chir (Tokyo), V29, P592, DOI 10.2176/nmc.29.592
   Kocak A, 2008, J CLIN NEUROSCI, V15, P1420, DOI 10.1016/j.jocn.2006.06.023
   Lee H, 2001, ARCH NEUROL-CHICAGO, V58, P1287, DOI 10.1001/archneur.58.8.1287
   MARTIN RG, 1980, NEUROSURGERY, V6, P483, DOI 10.1227/00006123-198005000-00001
   MAZZONI A, 1970, ARCHIV OTOLARYNGOL, V91, P128
   Melling M, 1996, ACTA ANAT, V156, P151
   Mercier Ph, 1982, SURG RADIOL ANAT, V3, P263
   Michael JB, 1954, J ANAT, P520
   Mom T, 2002, NEUROCHIRURGIE, V48, P387
   Mom T, 2000, AM J OTOL, V21, P735
   Mom T, 2005, FR ORL, V88, P81
   Morawski K, 2003, OTOL NEUROTOL, V24, P918, DOI 10.1097/00129492-200311000-00017
   Naraghi R, 2007, J NEUROSURG, V107, P1154, DOI 10.3171/JNS-07/12/1154
   Ouaknine G E, 1982, Adv Otorhinolaryngol, V28, P121
   SANDO I, 1982, ANN OTO RHINOL LARYN, V91, P136, DOI 10.1177/000348948209100202
   Sindou M, 1997, HEMI FACIAL SPASM MU, P107
   SMALTINO F, 1971, NEURORADIOLOGY, V2, P216, DOI 10.1007/BF00337570
   Tanriover N, 2005, NEUROSURGERY, V57, P314, DOI 10.1227/01.NEU.0000166677.70797.5E
   WENDE S, 1975, J NEUROL, V210, P21, DOI 10.1007/BF00314321
NR 26
TC 10
Z9 13
U1 0
U2 3
PU TURKISH NEUROSURGICAL SOC
PI BAHCELIEVLER
PA TASKENT CADDESI 13-4, BAHCELIEVLER, ANKARA 06500, TURKEY
SN 1019-5149
J9 TURK NEUROSURG
JI Turk. Neurosurg.
PD JUL
PY 2015
VL 25
IS 4
BP 539
EP 543
DI 10.5137/1019-5149.JTN.9136-13.0
PG 5
WC Clinical Neurology; Surgery
WE Science Citation Index Expanded (SCI-EXPANDED)
SC Neurosciences & Neurology; Surgery
GA CQ0YN
UT WOS:000360324600005
PM 26242329
DA 2023-08-27
ER

PT J
AU Picca, A
   Berzero, G
   Bielle, F
   Touat, M
   Savatovsky, J
   Polivka, M
   Trisolini, E
   Meunier, S
   Schmitt, Y
   Idbaih, A
   Khe, HX
   Delattre, JY
   Mokhtari, K
   Di Stefano, AL
   Sanson, M
AF Picca, Alberto
   Berzero, Giulia
   Bielle, Franck
   Touat, Mehdi
   Savatovsky, Julien
   Polivka, Marc
   Trisolini, Elena
   Meunier, Sheida
   Schmitt, Yohann
   Idbaih, Ahmed
   Khe Hoang-Xuan
   Delattre, Jean-Yves
   Mokhtari, Karima
   Di Stefano, Anna Luisa
   Sanson, Marc
TI FGFR1 actionable mutations, molecular specificities, and outcome of
   adult midline gliomas
SO NEUROLOGY
LA English
DT Article
ID H3F3A K27M MUTATIONS; BRAIN-STEM GLIOMAS; CENTRAL-NERVOUS-SYSTEM;
   PROGNOSTIC-FACTORS; HISTONE H3.3; HOTSPOT MUTATIONS; GLIOBLASTOMA;
   TUMORS; IDH1; SUBGROUPS
AB Objective
   To characterize the prevalence and prognostic significance of major driver molecular alterations in adult midline diffuse gliomas (MLG).
   Methods
   Adults with histologically proven MLG diagnosed between 1996 and 2017 were identified from our tumor bank, systematically reviewed, and reclassified according to WHO 2016. Targeted sequencing was performed, including determination of H3F3A, HIST1H3B, TERTp, IDH1/2, FGFR1, p16/CDKN2A, and EGFR status.
   Results
   A total of 116 adult patients (M/F 71/45, median age 46.5 years) with MLG (17 cerebellar, 8 spinal, 30 brainstem, 57 thalamic, and 4 diencephalic nonthalamic) were identified. Most patients had high-grade disease at presentation (grade II: 11%, grade III: 15%, grade IV: 75%). Median overall survival was 17.3 months (14.5-23.8 months). Main molecular alterations observed were TERT promoter, H3F3A, and hotspot FGFR1 (N546 and K656) mutations, in 37%, 34%, and 18% of patients, respectively. IDH1 mutations only affected brainstem gliomas (6/24 vs 0/78; p = 7.5 x 10(-5)), were mostly non-R132H (contrasting with hemispheric gliomas, p = 0.0001), and were associated with longer survival (54 vs 12 months). TERT promoter mutation (9.1 vs 24.2 months), CDKN2A deletion (9.9 vs 23.8 months), and EGFR amplification (4.3 vs 23.8 months) were associated with shorter survival. Of interest, in contrast with pediatric MLG, H3K27M mutations were not associated with worse prognosis (23 vs 15 months).
   Conclusions
   Patients with adult MLG present with unique clinical and molecular characteristics, differing from their pediatric counterparts. The identification of potentially actionable FGFR1 mutations in a subset of adult MLG highlights the importance of comprehensive genomic analysis in this rare affection.
C1 [Picca, Alberto; Berzero, Giulia; Bielle, Franck; Touat, Mehdi; Trisolini, Elena; Meunier, Sheida; Schmitt, Yohann; Idbaih, Ahmed; Khe Hoang-Xuan; Delattre, Jean-Yves; Mokhtari, Karima; Di Stefano, Anna Luisa; Sanson, Marc] UPMC Univ Paris 06, Sorbonne Univ, CNRS, Inserm,ICM,U 1127,UMR 7225,UMR S 1127, Paris, France.
   [Picca, Alberto; Berzero, Giulia; Touat, Mehdi; Idbaih, Ahmed; Khe Hoang-Xuan; Delattre, Jean-Yves; Sanson, Marc] Hop La Pitie Salpetriere, AP HP, Serv Neurol 2, Paris, France.
   [Bielle, Franck; Mokhtari, Karima] Hop La Pitie Salpetriere, AP HP, Lab R Escourolle 2, Paris, France.
   [Picca, Alberto; Berzero, Giulia] Univ Pavia, Monza Policlin & Pavia Mondino, Neurosci Consortium, Pavia, Italy.
   [Savatovsky, Julien] Fdn Adolphe De Rothschild, Ctr Imagerie, Paris, France.
   [Polivka, Marc] Hop Lariboisiere, Lab Anat Pathol, Paris, France.
   [Trisolini, Elena] AOU Maggiore della Carita Novara, Pathol Unit, Novara, Italy.
   [Delattre, Jean-Yves; Mokhtari, Karima; Sanson, Marc] GH Pitie Salpetriere, Onconeurotek Tumour Bank, Paris, France.
   [Di Stefano, Anna Luisa] Foch Hosp, Dept Neurol, Paris, France.
C3 Centre National de la Recherche Scientifique (CNRS); CNRS - National
   Institute for Biology (INSB); Institut National de la Sante et de la
   Recherche Medicale (Inserm); UDICE-French Research Universities;
   Sorbonne Universite; Assistance Publique Hopitaux Paris (APHP); Hopital
   Universitaire Charles-Foix - APHP; Hopital Universitaire Paul-Brousse -
   APHP; Hopital Universitaire Pitie-Salpetriere - APHP; UDICE-French
   Research Universities; Sorbonne Universite; Hopital Universitaire
   Armand-Trousseau - APHP; Universite Paris Cite; Hopital Universitaire
   Cochin - APHP; Hopital Universitaire Hotel-Dieu - APHP; Hopital
   Universitaire Saint-Louis - APHP; Assistance Publique Hopitaux Paris
   (APHP); Hopital Universitaire Charles-Foix - APHP; Hopital Universitaire
   Paul-Brousse - APHP; Hopital Universitaire Pitie-Salpetriere - APHP;
   UDICE-French Research Universities; Sorbonne Universite; Hopital
   Universitaire Armand-Trousseau - APHP; Universite Paris Cite; Hopital
   Universitaire Cochin - APHP; Hopital Universitaire Hotel-Dieu - APHP;
   Hopital Universitaire Saint-Louis - APHP; University of Pavia;
   UDICE-French Research Universities; Universite Paris Cite; Assistance
   Publique Hopitaux Paris (APHP); Hopital Universitaire
   Lariboisiere-Fernand-Widal - APHP; Hopital Universitaire Saint-Louis -
   APHP; University of Eastern Piedmont Amedeo Avogadro; Assistance
   Publique Hopitaux Paris (APHP); Hopital Universitaire Pitie-Salpetriere
   - APHP; UDICE-French Research Universities; Sorbonne Universite;
   Hospital Foch
RP Sanson, M (通讯作者)，UPMC Univ Paris 06, Sorbonne Univ, CNRS, Inserm,ICM,U 1127,UMR 7225,UMR S 1127, Paris, France.; Sanson, M (通讯作者)，Hop La Pitie Salpetriere, AP HP, Serv Neurol 2, Paris, France.
EM marc.sanson@aphp.fr
RI Berzero, Giulia/AAA-4424-2019; Hoang-Xuan, Khe/O-7527-2017; Touat,
   Mehdi/AAM-6566-2020; Bielle, Franck/AFN-9280-2022; Di Stefano, Anna
   Luisa/AAS-7836-2020; Trisolini, Elena/J-2698-2017; Sanson,
   Marc/A-1574-2017
OI Berzero, Giulia/0000-0001-8798-9058; Bielle, Franck/0000-0001-6564-6388;
   Di Stefano, Anna Luisa/0000-0003-1746-0647; Trisolini,
   Elena/0000-0003-0919-3630; Picca, Alberto/0000-0001-7807-5393; Hoang
   Xuan, Khe/0000-0003-4072-1999; MOKHTARI, Karima/0000-0002-4777-7584;
   Sanson, Marc/0000-0002-1813-8476; Touat, Mehdi/0000-0002-5910-7799
FU Institut National du Cancer (INCa) [PRT-K15-061]; Ligue Nationale Contre
   le Cancer, Comite de Paris; "Princesse Margot" association; "Premio
   Riquier"
FX Supported by the Institut National du Cancer (INCa; PRT-K15-061), the
   Ligue Nationale Contre le Cancer, Comite de Paris, and the "Princesse
   Margot" association. A.L.D.S. received support from "Premio Riquier" and
   a donation in the memory of Olivier Ribes.
CR Aihara K, 2014, NEURO-ONCOLOGY, V16, P140, DOI 10.1093/neuonc/not144
   Babina IS, 2017, NAT REV CANCER, V17, P318, DOI 10.1038/nrc.2017.8
   Becker AP, 2015, J NEUROPATH EXP NEUR, V74, P743, DOI 10.1097/NEN.0000000000000213
   Bennett JT, 2016, AM J HUM GENET, V98, P579, DOI 10.1016/j.ajhg.2016.02.006
   Bielle F, 2017, BRAIN PATHOL, V27, P567, DOI 10.1111/bpa.12434
   Bjerke L, 2013, CANCER DISCOV, V3, P512, DOI 10.1158/2159-8290.CD-12-0426
   Buczkowicz P, 2014, ACTA NEUROPATHOL, V128, P573, DOI 10.1007/s00401-014-1319-6
   Capper D, 2010, BRAIN PATHOL, V20, P245, DOI 10.1111/j.1750-3639.2009.00352.x
   Castel D, 2015, ACTA NEUROPATHOL, V130, P815, DOI 10.1007/s00401-015-1478-0
   Ceccarelli M, 2016, CELL, V164, P550, DOI 10.1016/j.cell.2015.12.028
   Chin L, 2008, NATURE, V455, P1061, DOI 10.1038/nature07385
   Khuong-Quang DA, 2012, ACTA NEUROPATHOL, V124, P439, DOI 10.1007/s00401-012-0998-0
   Dyson K, 2016, HISTOPATHOLOGY, V69, P704, DOI 10.1111/his.12983
   Feng J, 2015, HUM PATHOL, V46, P1626, DOI 10.1016/j.humpath.2015.07.002
   Gessi M, 2015, ACTA NEUROPATHOL, V130, P435, DOI 10.1007/s00401-015-1463-7
   Gessi M, 2014, J NEUROPATH EXP NEUR, V73, P580, DOI 10.1097/NEN.0000000000000080
   Jones DTW, 2013, NAT GENET, V45, P927, DOI 10.1038/ng.2682
   Joyon N, 2017, NEUROPATH APPL NEURO, V43, P271, DOI 10.1111/nan.12329
   Korshunov A, 2016, ACTA NEUROPATHOL, V131, P137, DOI 10.1007/s00401-015-1493-1
   Labussiere M, 2016, ONCOLOGIST, V21, P1131, DOI 10.1634/theoncologist.2016-0003
   Labussiere M, 2014, NEUROLOGY, V83, P1200, DOI 10.1212/WNL.0000000000000814
   Lamborn KR, 2004, NEURO-ONCOLOGY, V6, P227, DOI 10.1215/S1152851703000620
   Larjavaara S, 2007, NEURO-ONCOLOGY, V9, P319, DOI 10.1215/15228517-2007-016
   Louis DN, 2016, ACTA NEUROPATHOL, V131, P803, DOI 10.1007/s00401-016-1545-1
   Mellinghoff IK, 2016, NEURO-ONCOLOGY, V18, P12
   Meyronet D, 2017, NEURO-ONCOLOGY, V19, P1127, DOI 10.1093/neuonc/now274
   Mondesir J, 2016, J BLOOD MED, V7, P171, DOI 10.2147/JBM.S70716
   Nencha U, 2016, J NEURO-ONCOL, V126, P441, DOI 10.1007/s11060-015-1999-3
   Nguyen AT, 2015, NEUROPATH APPL NEURO, V41, P403, DOI 10.1111/nan.12196
   OCHIIWA H, 2013, MOL CANCER THER S, V12
   Ostrom QT, 2014, NEURO-ONCOLOGY, V16, P1, DOI [10.1093/neuonc/nov189, 10.1093/neuonc/nou327, 10.1093/neuonc/nou223]
   Pages M, 2018, BRAIN PATHOL, V28, P103, DOI 10.1111/bpa.12473
   Pignatti F, 2002, J CLIN ONCOL, V20, P2076, DOI 10.1200/JCO.2002.08.121
   Reuss DE, 2015, ACTA NEUROPATHOL, V129, P133, DOI 10.1007/s00401-014-1370-3
   Reyes-Botero G, 2014, J NEURO-ONCOL, V116, P405, DOI 10.1007/s11060-013-1312-2
   Reyes-Botero G, 2012, ONCOLOGIST, V17, P388, DOI 10.1634/theoncologist.2011-0335
   Rivera B, 2016, ACTA NEUROPATHOL, V131, P847, DOI 10.1007/s00401-016-1549-x
   Ryall S, 2016, ACTA NEUROPATHOL COM, V4, DOI 10.1186/s40478-016-0353-0
   Salmaggi A, 2008, J NEUROL, V255, P171, DOI 10.1007/s00415-008-0589-0
   Schwartzentruber J, 2012, NATURE, V482, P226, DOI [10.1038/nature10833, 10.1007/s13311-012-0137-6]
   Solomon DA, 2016, BRAIN PATHOL, V26, P569, DOI 10.1111/bpa.12336
   Sturm D, 2012, CANCER CELL, V22, P425, DOI 10.1016/j.ccr.2012.08.024
   Theeler BJ, 2015, J NEUROL SCI, V353, P92, DOI 10.1016/j.jns.2015.04.014
   Touat M, 2015, CLIN CANCER RES, V21, P2684, DOI 10.1158/1078-0432.CCR-14-2329
   Venneti S, 2014, ACTA NEUROPATHOL, V128, P743, DOI 10.1007/s00401-014-1338-3
   Wong ET, 1999, J CLIN ONCOL, V17, P2572, DOI 10.1200/JCO.1999.17.8.2572
   Wu G, 2012, NAT GENET, V44, P251, DOI 10.1038/ng.1102
   Zhang LW, 2014, NAT GENET, V46, P726, DOI 10.1038/ng.2995
NR 48
TC 40
Z9 40
U1 0
U2 5
PU LIPPINCOTT WILLIAMS & WILKINS
PI PHILADELPHIA
PA TWO COMMERCE SQ, 2001 MARKET ST, PHILADELPHIA, PA 19103 USA
SN 0028-3878
EI 1526-632X
J9 NEUROLOGY
JI Neurology
PD JUN 5
PY 2018
VL 90
IS 23
BP E2086
EP E2094
DI 10.1212/WNL.0000000000005658
PG 9
WC Clinical Neurology
WE Science Citation Index Expanded (SCI-EXPANDED)
SC Neurosciences & Neurology
GA GN6JL
UT WOS:000439187500009
PM 29728520
OA Green Submitted
DA 2023-08-27
ER

PT J
AU Breslin, MB
   Zhu, M
   Lan, MS
AF Breslin, MB
   Zhu, M
   Lan, MS
TI NeuroD1/E47 regulates the e-box element of a novel zinc finger
   transcription factor, IA-1, in developing nervous system
SO JOURNAL OF BIOLOGICAL CHEMISTRY
LA English
DT Article
ID NEUROENDOCRINE DIFFERENTIATION; MOTOR NEURONS; BHLH PROTEIN; GENE;
   CELLS; EXPRESSION; ELEGANS; IDENTIFICATION; BETA2/NEUROD; NEUROGENIN
AB IA-1 is a novel zinc finger transcription factor with a restricted tissue distribution in the embryonic nervous system and tumors of neuroendocrine origin. The 1.7-kilobase 5'-upstream DNA sequence of the human IA-1 gene directed transgene expression predominantly in the developing nervous system including forebrain, midbrain, hindbrain, spinal cord, retina, olfactory bulb, and cerebellum, which recapitulated the expression patterns of neuroendocrine tissues and childhood brain tumors. The IA-1 promoter deletion reporter gene constructs revealed that the sequence between -426 and -65 bp containing three putative E-boxes (similar to361 bp) upstream of the transcription start site was sufficient to confer tissue-specific transcriptional activity. Further mutation analysis revealed that the proximal E-box (E3) closest to the start site is critical to confer transcriptional activity. Electrophoretic mobility shift assay and transient transfection studies demonstrated that the NeuroD1 and E47 heterodimer are the key transcription factors that regulate the proximal E-box of the IA-1 promoter. Therefore, we concluded that the IA-1 gene is developmentally expressed in the nervous system and the NeuroD1/E47 transcription factors up-regulate IA-1 gene expression through the proximal E-box element of the IA-1 promoter.
C1 Louisiana State Univ, Hlth Sci Ctr, Dept Pediat, Childrens Hosp,Res Inst Children, New Orleans, LA 70118 USA.
C3 Children's Hospital of New Orleans; Louisiana State University System;
   Louisiana State University Health Sciences Center New Orleans
RP Lan, MS (通讯作者)，Louisiana State Univ, Hlth Sci Ctr, Dept Pediat, Childrens Hosp,Res Inst Children, 200 Henry Clay Ave,Res & Educ Bldg,Rm 2211, New Orleans, LA 70118 USA.
EM mlan@chnola-research.org
RI Lan, Michael/CAF-1839-2022
FU NIDDK NIH HHS [R01 DK061436, DK61436] Funding Source: Medline
CR Breslin MB, 2002, NUCLEIC ACIDS RES, V30, P1038, DOI 10.1093/nar/30.4.1038
   Castanon I, 2001, DEVELOPMENT, V128, P3145
   Davis RL, 2001, ONCOGENE, V20, P8342, DOI 10.1038/sj.onc.1205094
   DESAI C, 1989, GENETICS, V121, P703
   DESAI C, 1988, NATURE, V336, P638, DOI 10.1038/336638a0
   Dumonteil E, 1998, J BIOL CHEM, V273, P19945, DOI 10.1074/jbc.273.32.19945
   Edlund H, 1998, DIABETES, V47, P1817, DOI 10.2337/diabetes.47.12.1817
   Firulli AB, 1998, NAT GENET, V18, P266, DOI 10.1038/ng0398-266
   GOTO Y, 1992, J BIOL CHEM, V267, P15252
   Gradwohl G, 2000, P NATL ACAD SCI USA, V97, P1607, DOI 10.1073/pnas.97.4.1607
   Heremans Y, 2002, J CELL BIOL, V159, P303, DOI 10.1083/jcb.200203074
   Huang HP, 2000, MOL CELL BIOL, V20, P3292, DOI 10.1128/MCB.20.9.3292-3307.2000
   Ito T, 2000, DEVELOPMENT, V127, P3913
   Kageyama R, 1997, INT J BIOCHEM CELL B, V29, P1389, DOI 10.1016/S1357-2725(97)89968-2
   LAN MS, 1993, CANCER RES, V53, P4169
   LANS MS, 1994, J BIOL CHEM, V269, P14170
   LEE JE, 1995, SCIENCE, V268, P836, DOI 10.1126/science.7754368
   Li Q, 1997, BIOCHEM BIOPH RES CO, V236, P776, DOI 10.1006/bbrc.1997.7054
   Liu M, 2000, P NATL ACAD SCI USA, V97, P865, DOI 10.1073/pnas.97.2.865
   Ma QF, 1996, CELL, V87, P43, DOI 10.1016/S0092-8674(00)81321-5
   Massari ME, 2000, MOL CELL BIOL, V20, P429, DOI 10.1128/MCB.20.2.429-440.2000
   Miyata T, 1999, GENE DEV, V13, P1647, DOI 10.1101/gad.13.13.1647
   Morrow EM, 1999, DEVELOPMENT, V126, P23
   Mutoh H, 1997, P NATL ACAD SCI USA, V94, P3560, DOI 10.1073/pnas.94.8.3560
   NAYA FJ, 1995, GENE DEV, V9, P1009, DOI 10.1101/gad.9.8.1009
   Naya FJ, 1997, GENE DEV, V11, P2323, DOI 10.1101/gad.11.18.2323
   OLSON EN, 1994, GENE DEV, V8, P1, DOI 10.1101/gad.8.1.1
   PEARSE AGE, 1978, GUT HORM, P33
   Poulin G, 1997, MOL CELL BIOL, V17, P6673, DOI 10.1128/MCB.17.11.6673
   Rostomily RC, 1997, CANCER RES, V57, P3526
   Stivers C, 2000, MECH DEVELOP, V97, P205, DOI 10.1016/S0925-4773(00)00409-3
   Verzi MP, 2002, DEV BIOL, V249, P174, DOI 10.1006/dbio.2002.0753
   Wu J, 2001, GENE DEV, V15, P789, DOI 10.1101/gad.857401
   Xie JP, 2002, GENOMICS, V80, P54, DOI 10.1006/geno.2002.6800
   Zhu M, 2002, PANCREAS, V24, P139, DOI 10.1097/00006676-200203000-00004
NR 35
TC 80
Z9 87
U1 0
U2 6
PU AMER SOC BIOCHEMISTRY MOLECULAR BIOLOGY INC
PI BETHESDA
PA 9650 ROCKVILLE PIKE, BETHESDA, MD 20814-3996 USA
SN 0021-9258
EI 1083-351X
J9 J BIOL CHEM
JI J. Biol. Chem.
PD OCT 3
PY 2003
VL 278
IS 40
BP 38991
EP 38997
DI 10.1074/jbc.M306795200
PG 7
WC Biochemistry & Molecular Biology
WE Science Citation Index Expanded (SCI-EXPANDED)
SC Biochemistry & Molecular Biology
GA 726AM
UT WOS:000185575100110
PM 12890672
OA hybrid, Green Accepted
DA 2023-08-27
ER

PT J
AU Komotar, RJ
   Zacharia, BE
   Sughrue, ME
   Mocco, J
   Carson, BS
   Tihan, T
   Otten, ML
   Burger, PC
   Garvin, JH
   Khandji, AG
   Anderson, RCE
AF Komotar, Ricardo J.
   Zacharia, Brad E.
   Sughrue, Michael E.
   Mocco, J.
   Carson, Benjamin S.
   Tihan, Tarik
   Otten, Marc L.
   Burger, Peter C.
   Garvin, James H.
   Khandji, Alexander G.
   Anderson, Richard C. E.
TI Magnetic resonance imaging characteristics of pilomyxoid astrocytoma
SO NEUROLOGICAL RESEARCH
LA English
DT Article
DE Astrocytoma; magnetic resonance imaging; radiology; pilocytic;
   pilomyxoid
ID PILOCYTIC ASTROCYTOMAS; POSTOPERATIVE CHEMOTHERAPY; CHILDREN; GLIOMAS;
   CHILDHOOD; AGE
AB Objective: Pilomyxoid astrocytoma (PMA) is a recently identified pediatric low-grade neoplasm that was previously classified as pilocytic astrocytoma (PA), yet demonstrates unique histological features and more aggressive behavior. These tumors have been shown to have significantly shorter progression-free and overall survival probability than classical low-grade astrocytomas, as well as a high rate of cerebrospinal fluid (CSF) dissemination. This paper describes the radiographic features of PMA.
   Methods: Magnetic resonance imaging (MRI) was obtained for ten PMAs. Radiographic characteristics of the tumor were recorded in each case. All tissue samples were independently reviewed for confirmation of pathologic diagnosis.
   Results: All tumors appeared well-circumscribed with no evidence of peritumoral edema or parenchymal infiltration on MRI. All tumors except one originated from the midline of the neuroaxis. Specifically, five tumors (50.0%) were located in the hypothalamic region, two (20.0%) were located in the spine, two (20.0%) were located in the dorsal brainstem and one was located in the right thalamus. Five tumors (50.0%) demonstrated solid composition, with the remaining five showing some cystic components. Mass effect, hydrocephalus and central necrosis were observed in 62.5, 50.0 and 0.0% of cases, respectively. Eight tumors (80%) were hyperintense on T1-weighted MRI. Seven tumors (77.8%) were hyperintense on T2-weighted MRI. All tumors were hyperintense on fluid attenuated inversion recovery (FLAIR) sequence and hypointense on diffusion weighted imaging (DWI). Upon contrast administration, six tumors (60.0%) enhanced heterogeneously and four tumors (40.0%) enhanced homogenously.
   Conclusion: Pilomyxoid astrocytoma is a well-circumscribed pediatric neoplasm that commonly originates from the midline of the neuroaxis and lacks peritumoral edema or central necrosis. It is critical to recognize the predominantly solid and well-circumscribed nature of the neoplasm to avoid confusion with an infiltrating astrocytoma. [Neurol Res 2008; 30: 945-951]
C1 [Anderson, Richard C. E.] Columbia Univ, Med Ctr, Neurol Inst New York, Div Pediat Neurosurg,Dept Neurosurg, New York, NY 10032 USA.
   [Garvin, James H.] Columbia Univ, Dept Pediat, New York, NY 10032 USA.
   [Khandji, Alexander G.] Columbia Univ, Dept Radiol, New York, NY 10032 USA.
   [Sughrue, Michael E.] Univ Calif San Francisco, Dept Neurosurg, San Francisco, CA 94143 USA.
   [Tihan, Tarik] Univ Calif San Francisco, Dept Pathol, San Francisco, CA 94143 USA.
   [Carson, Benjamin S.] Johns Hopkins Univ, Dept Neurosurg, Baltimore, MD USA.
   [Burger, Peter C.] Johns Hopkins Univ, Dept Pathol, Baltimore, MD USA.
C3 Columbia University; Columbia University; Columbia University;
   University of California System; University of California San Francisco;
   University of California System; University of California San Francisco;
   Johns Hopkins University; Johns Hopkins University
RP Anderson, RCE (通讯作者)，Columbia Univ, Med Ctr, Neurol Inst New York, Div Pediat Neurosurg,Dept Neurosurg, New York, NY 10032 USA.
EM rca24@columbia.edu
RI Tihan, Tarik/AAU-6371-2021
OI Zacharia, Brad/0000-0002-2078-7635; Tihan, Tarik/0000-0003-4551-2555
FU NIH Research Training Fellowship; Congress of Neurological Surgeons
   Wilder Penfield Fellowship
FX Ricardo J. Komotar was supported by an NIH Research Training Fellowship.
   J. Mocco was supported by the Congress of Neurological Surgeons Wilder
   Penfield Fellowship.
CR Arslanoglu A, 2003, AM J NEURORADIOL, V24, P1906
   Bauman G, 1999, INT J RADIAT ONCOL, V45, P923, DOI 10.1016/S0360-3016(99)00284-9
   BROWN MT, 1993, CANCER, V71, P3165, DOI 10.1002/1097-0142(19930515)71:10<3165::AID-CNCR2820711044>3.0.CO;2-N
   COAKLEY KJ, 1995, MAYO CLIN PROC, V70, P747, DOI 10.4065/70.8.747
   Desai KI, 2001, PEDIATR NEUROSURG, V35, P311, DOI 10.1159/000050443
   DUFFNER PK, 1993, NEW ENGL J MED, V328, P1725, DOI 10.1056/NEJM199306173282401
   Finlay JL, 1999, CHILD NERV SYST, V15, P786, DOI 10.1007/s003810050471
   Freeman CR, 2000, INT J RADIAT ONCOL, V47, P561, DOI 10.1016/S0360-3016(00)00471-5
   Gajjar A, 1997, J CLIN ONCOL, V15, P2792, DOI 10.1200/JCO.1997.15.8.2792
   Grill J, 2001, J CLIN ONCOL, V19, P1288, DOI 10.1200/JCO.2001.19.5.1288
   HUBER G, 1997, ROFO FROTSCHR GEB RO, V166, P15
   Komotar Ricardo J, 2004, MedGenMed, V6, P42
   Komotar Ricardo J, 2005, Neurosurg Focus, V18, pE7
   Komotar RJ, 2004, NEUROSURGERY, V54, P72, DOI 10.1227/01.NEU.0000097266.89676.25
   Komotar RJ, 2005, NEUROSURGERY, V56, P191, DOI 10.1227/01.NEU.0000146212.95421.B3
   LEE YY, 1989, AM J NEURORADIOL, V10, P363
   Pollack IF, 1999, J NEURO-ONCOL, V42, P271, DOI 10.1023/A:1006107227856
   POLLACK IF, 1995, J NEUROSURG, V82, P536, DOI 10.3171/jns.1995.82.4.0536
   REKATE HL, 1991, NEUROL CLIN, V9, P423, DOI 10.1016/S0733-8619(18)30294-9
   Rilliet B, 2000, CHILD NERV SYST, V16, P735, DOI 10.1007/s003810000334
   Tang-Aroonsin Smarn, 2001, Journal of the Medical Association of Thailand, V84, P417
   Tihan T, 1999, J NEUROPATH EXP NEUR, V58, P1061, DOI 10.1097/00005072-199910000-00004
   WALLNER KE, 1988, J NEUROSURG, V69, P171, DOI 10.3171/jns.1988.69.2.0171
   Wisoff JH, 1998, J NEUROSURG, V89, P52, DOI 10.3171/jns.1998.89.1.0052
NR 24
TC 21
Z9 28
U1 0
U2 2
PU TAYLOR & FRANCIS LTD
PI ABINGDON
PA 2-4 PARK SQUARE, MILTON PARK, ABINGDON OR14 4RN, OXON, ENGLAND
SN 0161-6412
EI 1743-1328
J9 NEUROL RES
JI Neurol. Res.
PD NOV
PY 2008
VL 30
IS 9
BP 945
EP 951
DI 10.1179/174313208X322806
PG 7
WC Clinical Neurology; Neurosciences
WE Science Citation Index Expanded (SCI-EXPANDED)
SC Neurosciences & Neurology
GA 378LT
UT WOS:000261323000012
PM 18662499
DA 2023-08-27
ER

PT J
AU HINTZEN, RQ
   LENS, SMA
   KOOPMAN, G
   PALS, ST
   SPITS, H
   VANLIER, RAW
AF HINTZEN, RQ
   LENS, SMA
   KOOPMAN, G
   PALS, ST
   SPITS, H
   VANLIER, RAW
TI CD70 REPRESENTS THE HUMAN LIGAND FOR CD27
SO INTERNATIONAL IMMUNOLOGY
LA English
DT Article
DE CD27; CD27 LIGAND; CD70
ID EXPRESSION; ANTIGEN; CELLS
AB The recently identified CD27 ligand (L) is a type 11 transmembrane molecule with significant structural homology to tumor necrosis factor (TNF)-alpha, TNF-beta, lymphotoxin beta, CD40L, and CD30L. Using a CD27L specific mAb we examined the tissue distribution of the molecule, and found its expression to be restricted to B cells in occasional germinal centers, stromal cells in the thymic medulla, and scattered T cells in tonsils, skin and gut. As the limited expression of CD27L closely resembled the reported distribution of the activation antigen CD70, we tested whether CD70 represents the human CD27L. CD70 mAb were found to react with CD27L-expressing transfected mouse fibroblasts. Moreover a number of CD70 mAb could specifically interfere with the cellular binding of CD27L mAb. Thus, CD70 is identical to the human CD27L.
C1 NETHERLANDS RED CROSS,BLOOD TRANSFUS SERV,CENT LAB,DEPT CLIN VIRO IMMUNOL,PLESMANLAAN 125,1066 CX AMSTERDAM,NETHERLANDS.
   DUTCH CANC INST,AMSTERDAM,NETHERLANDS.
   UNIV AMSTERDAM,ACAD MED CTR,DEPT PATHOL,1105 AZ AMSTERDAM,NETHERLANDS.
C3 University of Amsterdam; Academic Medical Center Amsterdam; Vrije
   Universiteit Amsterdam
OI van Lier, Rene/0000-0002-3201-7144; Pals, Steven/0000-0002-1419-0939
CR BIGLER RD, 1988, J IMMUNOL, V141, P21
   DEJONG R, 1991, J IMMUNOL, V146, P2488
   GALY AHM, 1991, J IMMUNOL, V147, P3823
   GOODWIN RG, 1993, CELL, V73, P447, DOI 10.1016/0092-8674(93)90133-B
   HINTZEN RQ, 1994, IN PRESS J IMMUNOL
   HINTZEN RW, 1993, IN PRESS J IMMUNOL
   Jochems G J, 1991, Hum Antibodies Hybridomas, V2, P57
   KING PD, 1989, LEUCOCYTE TYPING, V4, P503
   KOOPMAN G, 1993, J EXP MED, V177, P897, DOI 10.1084/jem.177.4.897
   LINSLEY PS, 1993, ANNU REV IMMUNOL, V11, P191, DOI 10.1146/annurev.immunol.11.1.191
   MARTORELL J, 1990, J IMMUNOL, V145, P1356
   MAUER D, 1992, J IMMUNOL, V148, P3700
   MAURER D, 1990, EUR J IMMUNOL, V20, P2679, DOI 10.1002/eji.1830201223
   Stein H, 1983, Hematol Oncol, V1, P21
   STEIN H, 1989, LEUCOCYTE TYPING, V4, P446
   SUGITA K, 1992, J IMMUNOL, V149, P1199
   VANLIER RAW, 1987, J IMMUNOL, V139, P1589
   VANOERS MHJ, 1993, BLOOD, V82, P3430
NR 18
TC 114
Z9 125
U1 0
U2 2
PU OXFORD UNIV PRESS UNITED KINGDOM
PI OXFORD
PA WALTON ST JOURNALS DEPT, OXFORD, ENGLAND OX2 6DP
SN 0953-8178
J9 INT IMMUNOL
JI Int. Immunol.
PD MAR
PY 1994
VL 6
IS 3
BP 477
EP 480
DI 10.1093/intimm/6.3.477
PG 4
WC Immunology
WE Science Citation Index Expanded (SCI-EXPANDED)
SC Immunology
GA NC479
UT WOS:A1994NC47900016
PM 8186199
DA 2023-08-27
ER

PT J
AU Welander, J
   Andreasson, A
   Brauckhoff, M
   Backdahl, M
   Larsson, C
   Gimm, O
   Soderkvist, P
AF Welander, Jenny
   Andreasson, Adam
   Brauckhoff, Michael
   Backdahl, Martin
   Larsson, Catharina
   Gimm, Oliver
   Soderkvist, Peter
TI Frequent EPAS1/HIF2 alpha exons 9 and 12 mutations in non-familial
   pheochromocytoma
SO ENDOCRINE-RELATED CANCER
LA English
DT Article
DE EPAS1; HIF2A; pheochromocytoma; mutation; copy number; gene expression
ID HIF2A MUTATIONS; SPORADIC PHEOCHROMOCYTOMAS; CONGENITAL ERYTHROCYTOSIS;
   GERMLINE MUTATIONS; PARAGANGLIOMA; POLYCYTHEMIA; HEREDITARY; HYPOXIA;
   GAIN; GENERATION
AB Pheochromocytomas are neuroendocrine tumors arising from the adrenal medulla. While heritable mutations are frequently described, less is known about the genetics of sporadic pheochromocytoma. Mutations in genes involved in the cellular hypoxia response have been identified in tumors, and recently EPAS1, encoding HIF2 alpha, has been revealed to be a new gene involved in the pathogenesis of pheochromocytoma and abdominal paraganglioma. The aim of this study was to further characterize EPAS1 alterations in non-familial pheochromocytomas. Tumor DNA from 42 adrenal pheochromocytoma cases with apparently sporadic presentation, without known hereditary mutations in predisposing genes, were analyzed for mutations in EPAS1 by sequencing of exons 9 and 12, which contain the two hydroxylation sites involved in HIF2a degradation, and also exon 2. In addition, the copy number at the EPAS1 locus as well as transcriptome-wide gene expression were studied by DNA and RNA microarray analyses, respectively. We identified six missense EPAS1 mutations, three in exon 9 and three in exon 12, in five of 42 pheochromocytomas (12%). The mutations were both somatic and constitutional, and had no overlap in 11 cases (26%) with somatic mutations in NF1 or RET. One sample had two different EPAS1 mutations, shown by cloning to occur in cis, possibly indicating a novel mechanism of HIF2a stabilization through inactivation of both hydroxylation sites. One of the tumors with an EPAS1 mutation also had a gain in DNA copy number at the EPAS1 locus. All EPAS1-mutated tumors displayed a pseudo-hypoxic gene expression pattern, indicating an oncogenic role of the identified mutations.
C1 [Welander, Jenny; Gimm, Oliver; Soderkvist, Peter] Linkoping Univ, Fac Hlth Sci, Dept Clin & Expt Med, SE-58185 Linkoping, Sweden.
   [Andreasson, Adam; Larsson, Catharina] Karolinska Univ Hosp, CCK, Karolinska Inst, Dept Oncol Pathol, SE-17176 Stockholm, Sweden.
   [Brauckhoff, Michael] Haukeland Hosp, Dept Surg, N-5021 Bergen, Norway.
   [Brauckhoff, Michael] Univ Bergen, Dept Clin Sci, NO-5021 Bergen, Norway.
   [Backdahl, Martin] Karolinska Univ Hosp, Karolinska Inst, Dept Mol Med & Surg, SE-17176 Stockholm, Sweden.
   [Gimm, Oliver] Cty Council Ostergotland, Dept Surg, SE-58185 Linkoping, Sweden.
C3 Linkoping University; Karolinska Institutet; Karolinska University
   Hospital; University of Bergen; Haukeland University Hospital;
   University of Bergen; Karolinska Institutet; Karolinska University
   Hospital; City Council Ostergotland
RP Welander, J (通讯作者)，Linkoping Univ, Fac Hlth Sci, Dept Clin & Expt Med, SE-58185 Linkoping, Sweden.
EM jenny.welander@liu.se
RI Stenman, Adam/C-6131-2015
OI Stenman, Adam/0000-0003-3248-7629
FU University of Linkoping; Swedish Cancer Foundation; Swedish Research
   Council; Cancer Society in Stockholm; StratCan at Karolinska Institutet
FX This work was supported by grants from the University of Linkoping, the
   Swedish Cancer Foundation, the Swedish Research Council, the Cancer
   Society in Stockholm, and StratCan at Karolinska Institutet.
CR Adzhubei IA, 2010, NAT METHODS, V7, P248, DOI 10.1038/nmeth0410-248
   BENJAMINI Y, 1995, J R STAT SOC B, V57, P289, DOI 10.1111/j.2517-6161.1995.tb02031.x
   Bento C, 2014, HUM MUTAT, V35, P15, DOI 10.1002/humu.22448
   Burnichon N, 2012, HUM MOL GENET, V21, P5397, DOI 10.1093/hmg/dds374
   Burnichon N, 2011, HUM MOL GENET, V20, P3974, DOI 10.1093/hmg/ddr324
   Castro-Vega LJ, 2014, HUM MOL GENET, V23, P2440, DOI 10.1093/hmg/ddt639
   Chan DA, 2005, MOL CELL BIOL, V25, P6415, DOI 10.1128/MCB.25.15.6415-6426.2005
   Comino-Mendez I, 2013, HUM MOL GENET, V22, P2169, DOI 10.1093/hmg/ddt069
   Comino-Mendez I, 2011, NAT GENET, V43, P663, DOI 10.1038/ng.861
   Dahia PLM, 2014, NAT REV CANCER, V14, P108, DOI 10.1038/nrc3648
   Dahia PLM, 2005, PLOS GENET, V1, P72, DOI 10.1371/journal.pgen.0010008
   Eisenhofer G, 2004, ENDOCR-RELAT CANCER, V11, P897, DOI 10.1677/erc.1.00838
   Favier J, 2012, NEW ENGL J MED, V367, P2161, DOI 10.1056/NEJMc1211953
   Favier J, 2009, PLOS ONE, V4, DOI 10.1371/journal.pone.0007094
   Jochmanova I, 2013, JNCI-J NATL CANCER I, V105, P1270, DOI 10.1093/jnci/djt201
   Kaelin WG, 2008, MOL CELL, V30, P393, DOI 10.1016/j.molcel.2008.04.009
   KEITH B, 2012, CANCER, V12, P9, DOI DOI 10.1038/NRC3183
   Lack EE, 2007, AFIP ATLAS TUMOR PAT, P274
   Ladroue C, 2008, NEW ENGL J MED, V359, P2685, DOI 10.1056/NEJMoa0806277
   Lorenzo FR, 2013, J MOL MED, V91, P507, DOI 10.1007/s00109-012-0967-z
   Maher ER, 2013, ENDOCR-RELAT CANCER, V20, pC5, DOI 10.1530/ERC-13-0146
   Modrek B, 2009, MOL CANCER RES, V7, P1244, DOI 10.1158/1541-7786.MCR-08-0532
   Pacak K, 2013, J CLIN ONCOL, V31, P1690, DOI 10.1200/JCO.2012.47.1912
   Percy MJ, 2008, NEW ENGL J MED, V358, P162, DOI 10.1056/NEJMoa073123
   Qin YJ, 2010, NAT GENET, V42, P229, DOI 10.1038/ng.533
   Schlisio S, 2008, GENE DEV, V22, P884, DOI 10.1101/gad.1648608
   Sievers F, 2011, MOL SYST BIOL, V7, DOI 10.1038/msb.2011.75
   Taieb D, 2013, J CLIN ENDOCR METAB, V98, pE908, DOI 10.1210/jc.2013-1217
   Thomson LDR, 2004, WHO CLASSIFICATION T, P147
   Toledo RA, 2013, ENDOCR-RELAT CANCER, V20, P349, DOI 10.1530/ERC-13-0101
   Welander J, 2014, J CLIN ENDOCR METAB, V99, pE1352, DOI 10.1210/jc.2013-4375
   Welander J, 2013, J CLIN ENDOCR METAB, V98, pE1379, DOI 10.1210/jc.2013-1963
   Welander J, 2012, HUM MOL GENET, V21, P5406, DOI 10.1093/hmg/dds402
   Welander J, 2011, ENDOCR-RELAT CANCER, V18, pR253, DOI 10.1530/ERC-11-0170
   Yang CZ, 2013, BLOOD, V121, P2563, DOI 10.1182/blood-2012-10-460972
   Zhuang ZP, 2012, NEW ENGL J MED, V367, P922, DOI 10.1056/NEJMoa1205119
NR 36
TC 55
Z9 56
U1 1
U2 9
PU BIOSCIENTIFICA LTD
PI BRISTOL
PA EURO HOUSE, 22 APEX COURT WOODLANDS, BRADLEY STOKE, BRISTOL BS32 4JT,
   ENGLAND
SN 1351-0088
EI 1479-6821
J9 ENDOCR-RELAT CANCER
JI Endocr.-Relat. Cancer
PD JUN
PY 2014
VL 21
IS 3
BP 495
EP 504
DI 10.1530/ERC-13-0384
PG 10
WC Oncology; Endocrinology & Metabolism
WE Science Citation Index Expanded (SCI-EXPANDED)
SC Oncology; Endocrinology & Metabolism
GA AT2TA
UT WOS:000344787700030
PM 24741025
OA Bronze
DA 2023-08-27
ER

PT J
AU Buttner, A
AF Buttner, A
TI Lipoma of the adrenal gland
SO PATHOLOGY INTERNATIONAL
LA English
DT Article
DE adrenal gland; lipoma
ID MASSES
AB A rare case of a lipoma of the adrenal gland is reported with a review of the literature. The tumor was incidentally found at autopsy in a 50-year-old man who died from severe head trauma after a traffic injury. At autopsy, an oval-shaped, soft yellow nodule measuring 1.1 cm in diameter was found in the right adrenal cortex. Histological examination revealed a lesion consisting of mature adipose tissue partially surrounded by a thin fibrous capsule, On serial sections there was no evidence of hematopoiesis nor of adrenal medulla cells. To the best of our knowledge, this is the eighth case described in the English literature. With the increasing use and the high resolution of modern imaging techniques, these unsuspected adrenal masses may become more prevalent.
C1 Univ Munich, Inst Forens Med, D-80337 Munich, Germany.
C3 University of Munich
RP Buttner, A (通讯作者)，Univ Munich, Inst Forens Med, Frauenlobstr 7a, D-80337 Munich, Germany.
RI Büttner, Andreas/I-5974-2014
OI Büttner, Andreas/0000-0002-6676-4957
CR AVINOACH I, 1989, HISTOPATHOLOGY, V15, P195, DOI 10.1111/j.1365-2559.1989.tb03067.x
   BITTER DA, 1989, AM J SURG, V158, P159, DOI 10.1016/0002-9610(89)90367-X
   DIECKMANN KP, 1987, UROLOGY, V29, P1, DOI 10.1016/0090-4295(87)90587-5
   DUNNICK NR, 1990, AM J ROENTGENOL, V154, P927, DOI 10.2214/ajr.154.5.2108567
   GAFFEY MJ, 1990, AM J CLIN PATHOL, V94, P706, DOI 10.1093/ajcp/94.6.706
   Ghavamian R, 1998, BRIT J UROL, V82, P136
   Lam KY, 1997, SCAND J UROL NEPHROL, V31, P89, DOI 10.3109/00365599709070308
   Lange H P, 1966, Ger Med Mon, V11, P190
   PRINZ RA, 1982, JAMA-J AM MED ASSOC, V248, P701, DOI 10.1001/jama.248.6.701
   Sharma MC, 1998, UROL INT, V60, P245, DOI 10.1159/000030265
NR 10
TC 6
Z9 6
U1 0
U2 2
PU BLACKWELL SCIENCE ASIA
PI CARLTON
PA 54 UNIVERSITY ST, P O BOX 378, CARLTON, VICTORIA 3053, AUSTRALIA
SN 1320-5463
J9 PATHOL INT
JI Pathol. Int.
PD NOV
PY 1999
VL 49
IS 11
BP 1007
EP 1009
DI 10.1046/j.1440-1827.1999.00966.x
PG 3
WC Pathology
WE Science Citation Index Expanded (SCI-EXPANDED)
SC Pathology
GA 285AD
UT WOS:000085364300011
PM 10594848
DA 2023-08-27
ER

PT J
AU Cao, WH
   Li, YP
   Zhang, XD
   Poenisch, F
   Yepes, P
   Sahoo, N
   Grosshans, D
   McGovern, S
   Gunn, GB
   Frank, SJ
   Zhu, XR
AF Cao, Wenhua
   Li, Yupeng
   Zhang, Xiaodong
   Poenisch, Falk
   Yepes, Pablo
   Sahoo, Narayan
   Grosshans, David
   McGovern, Susan
   Gunn, G. Brandon
   Frank, Steven J.
   Zhu, Xiaorong R.
TI Intensity modulated proton arc therapy via geometry-based energy
   selection for ependymoma
SO JOURNAL OF APPLIED CLINICAL MEDICAL PHYSICS
LA English
DT Article
DE Proton Arc Geometry-based Ependymoma
ID DELIVERY-EFFICIENT; RADIATION-THERAPY; SPARC THERAPY; RADIOTHERAPY;
   CONFORMALITY; OPTIMIZATION; ALGORITHM; ROBUST; PLANS
AB PurposeWe developed and tested a novel method of creating intensity modulated proton arc therapy (IMPAT) plans that uses computing resources similar to those for regular intensity-modulated proton therapy (IMPT) plans and may offer a dosimetric benefit for patients with ependymoma or similar tumor geometries. MethodsOur IMPAT planning method consists of a geometry-based energy selection step with major scanning spot contributions as inputs computed using ray-tracing and single-Gaussian approximation of lateral spot profiles. Based on the geometric relation of scanning spots and dose voxels, our energy selection module selects a minimum set of energy layers at each gantry angle such that each target voxel is covered by sufficient scanning spots as specified by the planner, with dose contributions above the specified threshold. Finally, IMPAT plans are generated by robustly optimizing scanning spots of the selected energy layers using a commercial proton treatment planning system (TPS). The IMPAT plan quality was assessed for four ependymoma patients. Reference three-field IMPT plans were created with similar planning objective functions and compared with the IMPAT plans. ResultsIn all plans, the prescribed dose covered 95% of the clinical target volume (CTV) while maintaining similar maximum doses for the brainstem. While IMPAT and IMPT achieved comparable plan robustness, the IMPAT plans achieved better homogeneity and conformity than the IMPT plans. The IMPAT plans also exhibited higher relative biological effectiveness (RBE) enhancement than did the corresponding reference IMPT plans for the CTV in all four patients and brainstem in three of them. ConclusionsThe proposed method demonstrated potential as an efficient technique for IMPAT planning and may offer a dosimetric benefit for patients with ependymoma or tumors in close proximity to critical organs. IMPAT plans created using this method had elevated RBE enhancement associated with increased linear energy transfer (LET) in both targets and abutting critical organs.
C1 [Cao, Wenhua; Li, Yupeng; Zhang, Xiaodong; Poenisch, Falk; Yepes, Pablo; Sahoo, Narayan; Zhu, Xiaorong R.] Univ Texas MD Anderson Canc Ctr, Dept Radiat Phys, Houston, TX USA.
   [Yepes, Pablo] Rice Univ, Dept Phys & Astron, Houston, TX USA.
   [Grosshans, David; McGovern, Susan; Gunn, G. Brandon; Frank, Steven J.] Univ Texas MD Anderson Canc Ctr, Dept Radiat Oncol, Houston, TX USA.
   [Li, Yupeng] Univ Texas MD Anderson Canc Ctr, Dept Radiat Phys, Unit 1150, 1515 Holcombe Blvd, Houston, TX 77030 USA.
C3 University of Texas System; UTMD Anderson Cancer Center; Rice
   University; University of Texas System; UTMD Anderson Cancer Center;
   University of Texas System; UTMD Anderson Cancer Center
RP Li, YP (通讯作者)，Univ Texas MD Anderson Canc Ctr, Dept Radiat Phys, Unit 1150, 1515 Holcombe Blvd, Houston, TX 77030 USA.
EM yupeng_li@yahoo.com
OI Cao, Wenhua/0000-0002-7795-2929
FU National Cancer Institute of the National Institutes of Health
   [R03CA256220]
FX ACKNOWLEDGMENTS The authors thank Donald Norwood of the Research Medical
   Library at the University of Texas MD Anderson Cancer Center for editing
   this manuscript. This work is partly supported by the National Cancer
   Institute of the National Institutes of Health (Grant No. R03CA256220).
CR Bertolet A, 2020, PHYS MED BIOL, V65, DOI 10.1088/1361-6560/ab9455
   Cao WH, 2014, PHYS MED BIOL, V59, P6341, DOI 10.1088/0031-9155/59/21/6341
   Carabe A, 2020, PHYS MED BIOL, V65, DOI 10.1088/1361-6560/ab9370
   Dell'Oro M, 2020, CANCERS, V12, DOI 10.3390/cancers12092578
   Ding XF, 2018, ACTA ONCOL, V57, P435, DOI 10.1080/0284186X.2017.1358463
   Ding XF, 2016, INT J RADIAT ONCOL, V96, P1107, DOI 10.1016/j.ijrobp.2016.08.049
   Good D, 2013, INT J RADIAT ONCOL, V87, P176, DOI 10.1016/j.ijrobp.2013.03.015
   Gottschalk B, 2010, MED PHYS, V37, P352, DOI 10.1118/1.3264177
   Hecht A, 2009, MED PHYS, V36, DOI 10.1118/1.3181610
   Hong L, 1996, PHYS MED BIOL, V41, P1305, DOI 10.1088/0031-9155/41/8/005
   Indelicato DJ, 2014, ACTA ONCOL, V53, P1298, DOI 10.3109/0284186X.2014.957414
   Klein HU, 2005, NUCL INSTRUM METH B, V241, P721, DOI 10.1016/j.nimb.2005.07.123
   Kralik JC, 2015, J APPL CLIN MED PHYS, V16, P41, DOI 10.1120/jacmp.v16i6.5389
   Li XQ, 2019, RADIOTHER ONCOL, V137, P130, DOI 10.1016/j.radonc.2019.04.032
   Li XQ, 2018, RADIAT ONCOL, V13, DOI 10.1186/s13014-018-0981-6
   Li YP, 2014, MED PHYS, V41, DOI 10.1118/1.4862076
   Li YP, 2012, PHYS MED BIOL, V57, P983, DOI 10.1088/0031-9155/57/4/983
   Li YP, 2011, PHYS MED BIOL, V56, pN71, DOI 10.1088/0031-9155/56/4/N03
   Liu G, 2020, RADIAT ONCOL, V15, DOI 10.1186/s13014-020-1476-9
   Mohan R, 2017, ACTA ONCOL, V56, P1367, DOI 10.1080/0284186X.2017.1348621
   Peeler CR, 2016, RADIOTHER ONCOL, V121, P395, DOI 10.1016/j.radonc.2016.11.001
   Rah JE, 2016, RADIAT ONCOL, V11, DOI 10.1186/s13014-016-0717-4
   Sanchez-Parcerisa D, 2016, PHYS MED BIOL, V61, DOI 10.1088/0031-9155/61/21/N565
   Seco J, 2013, INT J RADIAT ONCOL, V87, P188, DOI 10.1016/j.ijrobp.2013.04.048
   Unkelbach J, 2016, INT J RADIAT ONCOL, V96, P1097, DOI 10.1016/j.ijrobp.2016.08.038
   vantRiet A, 1997, INT J RADIAT ONCOL, V37, P731, DOI 10.1016/S0360-3016(96)00601-3
   Weber DC, 2016, RADIOTHER ONCOL, V120, P169, DOI 10.1016/j.radonc.2016.05.011
   Wu QW, 2003, INT J RADIAT ONCOL, V56, P573, DOI 10.1016/S0360-3016(02)04617-5
   Yepes PP, 2016, BIOMED PHYS ENG EXPR, V2, DOI 10.1088/2057-1976/2/3/037002
   Yepes PP, 2010, PHYS MED BIOL, V55, P7107, DOI 10.1088/0031-9155/55/23/S11
   Zhu XR, 2010, MED PHYS, V37, P1210, DOI 10.1118/1.3314073
NR 31
TC 0
Z9 0
U1 2
U2 2
PU WILEY
PI HOBOKEN
PA 111 RIVER ST, HOBOKEN 07030-5774, NJ USA
SN 1526-9914
J9 J APPL CLIN MED PHYS
JI J. Appl. Clin. Med. Phys
PD JUL
PY 2023
VL 24
IS 7
DI 10.1002/acm2.13954
EA MAR 2023
PG 12
WC Radiology, Nuclear Medicine & Medical Imaging
WE Science Citation Index Expanded (SCI-EXPANDED)
SC Radiology, Nuclear Medicine & Medical Imaging
GA L6WO3
UT WOS:000948324300001
PM 36913484
OA Green Accepted, Green Submitted, gold
DA 2023-08-27
ER

PT J
AU Mussina, K
   Toktarkhanova, D
   Filchakova, O
AF Mussina, Kamilla
   Toktarkhanova, Dana
   Filchakova, Olena
TI Nicotinic Acetylcholine Receptors of PC12 Cells
SO CELLULAR AND MOLECULAR NEUROBIOLOGY
LA English
DT Review
DE nAChRs; PC12; Alpha 3 beta 4; Alpha 7; Alpha 4 beta 2; Alpha 9
ID NERVE GROWTH-FACTOR; SUBUNIT MESSENGER-RNA; NONNEURONAL CHOLINERGIC
   SYSTEM; ALPHA-BUNGAROTOXIN RECEPTORS; VENTRAL TEGMENTAL AREA; RAT
   PHEOCHROMOCYTOMA; CALCIUM PERMEABILITY; INWARD RECTIFICATION; DOPAMINE
   RELEASE; PHOSPHATIDYLINOSITOL 3-KINASE
AB Nicotinic acetylcholine receptors (nAChRs) have gained much attention in the scientific community since they play a significant role in multiple physiological and pathophysiological processes. Multiple approaches to study the receptors exist, with characterization of the receptors' functionality at a single cellular level using cell culturing being one of them. Derived from an adrenal medulla tumor, PC12 cells express nicotinic receptor subunits and form functional nicotinic receptors. Thus, the cells offer a convenient environment to address questions related to the functionality of the receptors. The review summarizes the findings on nicotinic receptors' expression and functions which were conducted using PC12 cells. Specific focus is given to alpha 3-containing receptors as well as alpha 7 receptor. Critical evaluation of findings is provided alongside insights into what can still be learned about nAChRs, using PC12 cells.
C1 [Mussina, Kamilla; Toktarkhanova, Dana; Filchakova, Olena] Nazarbayev Univ, Sch Sci & Humanities, Biol Dept, Nursultan, Kazakhstan.
C3 Nazarbayev University
RP Filchakova, O (通讯作者)，Nazarbayev Univ, Sch Sci & Humanities, Biol Dept, Nursultan, Kazakhstan.
EM olena.filchakova@nu.edu.kz
OI Filchakova, Olena/0000-0002-4120-7206
CR Albillos A, 2018, PFLUG ARCH EUR J PHY, V470, P21, DOI 10.1007/s00424-017-2073-0
   AMY CM, 1983, J NEUROSCI, V3, P1547
   Arredondo J, 2002, J CELL BIOL, V159, P325, DOI 10.1083/jcb.200206096
   Ballinger EC, 2016, NEURON, V91, P1199, DOI 10.1016/j.neuron.2016.09.006
   BARTUS RT, 1982, SCIENCE, V217, P408, DOI 10.1126/science.7046051
   Beckmann J, 2013, PHARMACOLOGY, V92, P286, DOI 10.1159/000355835
   Bloem B, 2014, FRONT NEURAL CIRCUIT, V8, DOI 10.3389/fncir.2014.00017
   Blumenthal EM, 1997, J NEUROSCI, V17, P6094
   Boccia MM, 2010, NEUROSCIENCE, V171, P531, DOI 10.1016/j.neuroscience.2010.08.027
   Bohnen NI, 2011, BEHAV BRAIN RES, V221, P564, DOI 10.1016/j.bbr.2009.12.048
   BOULTER J, 1986, NATURE, V319, P368, DOI 10.1038/319368a0
   BOULTER J, 1990, J BIOL CHEM, V265, P4472
   Campos-Caro A, 1999, J BIOL CHEM, V274, P4693, DOI 10.1074/jbc.274.8.4693
   CamposCaro A, 1997, J NEUROCHEM, V68, P488
   Cartier GE, 1996, J BIOL CHEM, V271, P7522, DOI 10.1074/jbc.271.13.7522
   CHAN J, 1993, NEUROSCIENCE, V56, P441, DOI 10.1016/0306-4522(93)90344-F
   Chen CS, 2011, BREAST CANCER RES TR, V125, P73, DOI 10.1007/s10549-010-0821-3
   Chernyavsky AI, 2007, EXP CELL RES, V313, P3542, DOI 10.1016/j.yexcr.2007.07.011
   Colomer C, 2010, J NEUROSCI, V30, P6732, DOI 10.1523/JNEUROSCI.4997-09.2010
   Conti V, 2015, NEUROLOGY, V84, P1520, DOI 10.1212/WNL.0000000000001471
   Criado M, 2018, PFLUG ARCH EUR J PHY, V470, P13, DOI 10.1007/s00424-017-2050-7
   Criado M, 2012, J NEUROCHEM, V123, P504, DOI 10.1111/j.1471-4159.2012.07931.x
   Cui CH, 2003, J NEUROSCI, V23, P11045
   Dajas-Bailador F, 2004, TRENDS PHARMACOL SCI, V25, P317, DOI 10.1016/j.tips.2004.04.006
   Dash B, 2014, NEUROPHARMACOLOGY, V79, P715, DOI 10.1016/j.neuropharm.2014.01.021
   DAVIES P, 1976, LANCET, V2, P1403
   de Jonge WJ, 2005, NAT IMMUNOL, V6, P844, DOI 10.1038/ni1229
   DENERIS ES, 1988, NEURON, V1, P45, DOI 10.1016/0896-6273(88)90208-5
   DENERIS ES, 1989, J BIOL CHEM, V264, P6268
   Di Angelantonio S, 2003, EUR J NEUROSCI, V17, P2313, DOI 10.1046/j.1460-9568.2003.02669.x
   Di Cesare Mannelli L, 2014, PAIN, V155, P1986, DOI DOI 10.1016/J.PAIN.2014.06.023
   DICHTER MA, 1977, NATURE, V268, P501, DOI 10.1038/268501a0
   Dineley KT, 2015, TRENDS PHARMACOL SCI, V36, P96, DOI 10.1016/j.tips.2014.12.002
   Drenan RM, 2010, J NEUROSCI, V30, P9877, DOI 10.1523/JNEUROSCI.2056-10.2010
   Drisdel RC, 2004, J NEUROSCI, V24, P10502, DOI 10.1523/JNEUROSCI.3315-04.2004
   Drisdel RC, 2000, J NEUROSCI, V20, P133, DOI 10.1523/JNEUROSCI.20-01-00133.2000
   DUVOISIN RM, 1989, NEURON, V3, P487, DOI 10.1016/0896-6273(89)90207-9
   El Kouhen R, 2009, BRIT J PHARMACOL, V156, P638, DOI 10.1111/j.1476-5381.2008.00069.x
   ELGOYHEN AB, 1994, CELL, V79, P705, DOI 10.1016/0092-8674(94)90555-X
   Exley R, 2011, P NATL ACAD SCI USA, V108, P7577, DOI 10.1073/pnas.1103000108
   Falk L, 2003, DEV BRAIN RES, V142, P151, DOI 10.1016/S0165-3806(03)00063-4
   FLORES CM, 1992, MOL PHARMACOL, V41, P31
   Forsayeth JR, 1997, J NEUROSCI, V17, P1531
   FORSTER I, 1995, P ROY SOC B-BIOL SCI, V260, P139, DOI 10.1098/rspb.1995.0071
   Fucile S, 2004, CELL CALCIUM, V35, P1, DOI 10.1016/j.ceca.2003.08.006
   FUJITA K, 1989, ENVIRON HEALTH PERSP, V80, P127, DOI 10.2307/3430738
   FURUKAWA K, 1994, BRAIN RES, V638, P302, DOI 10.1016/0006-8993(94)90663-7
   Garcia-Rates S, 2007, TOXICOL APPL PHARM, V223, P195, DOI 10.1016/j.taap.2007.05.015
   Garcia-Rates S, 2010, TOXICOL APPL PHARM, V244, P344, DOI 10.1016/j.taap.2010.01.014
   Ghio L, 2015, J AFFECT DISORDERS, V175, P224, DOI 10.1016/j.jad.2015.01.014
   Gotti C, 2004, PROG NEUROBIOL, V74, P363, DOI 10.1016/j.pneurobio.2004.09.006
   Gotti C, 2010, J NEUROSCI, V30, P5311, DOI 10.1523/JNEUROSCI.5095-09.2010
   Govind AP, 2012, J NEUROSCI, V32, P2227, DOI 10.1523/JNEUROSCI.5438-11.2012
   GREENE LA, 1976, P NATL ACAD SCI USA, V73, P2424, DOI 10.1073/pnas.73.7.2424
   Groot-Kormelink PJ, 2001, BRIT J PHARMACOL, V134, P789, DOI 10.1038/sj.bjp.0704313
   Gubbins EJ, 2010, BRAIN RES, V1328, P1, DOI 10.1016/j.brainres.2010.02.083
   Gueorguiev VD, 1999, AM J PHYSIOL-CELL PH, V276, pC54, DOI 10.1152/ajpcell.1999.276.1.C54
   Haghighi AP, 2000, J NEUROSCI, V20, P529, DOI 10.1523/JNEUROSCI.20-02-00529.2000
   Harvey SC, 1997, MOL PHARMACOL, V51, P336, DOI 10.1124/mol.51.2.336
   HENDERSON LP, 1994, J NEUROSCI, V14, P1153, DOI 10.1523/JNEUROSCI.14-03-01153.1994
   Hernandez CM, 2012, CURR DRUG TARGETS, V13, P613, DOI 10.2174/138945012800398973
   Hone AJ, 2018, BRIT J PHARMACOL, V175, P1915, DOI 10.1111/bph.13931
   HU MJ, 1994, J NEUROCHEM, V62, P392
   IFUNE CK, 1992, J PHYSIOL-LONDON, V457, P143, DOI 10.1113/jphysiol.1992.sp019369
   Ishii K, 2005, J COMP NEUROL, V493, P241, DOI 10.1002/cne.20762
   Jurgensen S, 2010, J MOL NEUROSCI, V40, P221, DOI 10.1007/s12031-009-9237-0
   Kalamida D, 2007, FEBS J, V274, P3799, DOI 10.1111/j.1742-4658.2007.05935.x
   Kalkman HO, 2016, CELL MOL LIFE SCI, V73, P2511, DOI 10.1007/s00018-016-2175-4
   Katz E, 2000, HEARING RES, V141, P117, DOI 10.1016/S0378-5955(99)00214-2
   Kihara T, 2001, J BIOL CHEM, V276, P13541, DOI 10.1074/jbc.M008035200
   King JR, 2018, PLOS ONE, V13, DOI 10.1371/journal.pone.0197247
   King JR, 2018, MOL PHARMACOL, V93, P601, DOI 10.1124/mol.117.111401
   King JR, 2016, J NEUROCHEM, V138, P532, DOI 10.1111/jnc.13660
   King JR, 2015, J BIOL CHEM, V290, P20060, DOI 10.1074/jbc.M115.647040
   Koval L, 2011, INT J BIOCHEM CELL B, V43, P516, DOI 10.1016/j.biocel.2010.12.003
   Kuryatov A, 2008, MOL PHARMACOL, V74, P132, DOI 10.1124/mol.108.046789
   Le Novere N, 2002, J NEUROBIOL, V53, P447, DOI 10.1002/neu.10153
   Lee CH, 2010, JNCI-J NATL CANCER I, V102, P1322, DOI 10.1093/jnci/djq300
   LeNovere N, 1996, EUR J NEUROSCI, V8, P2428
   Levin ED, 2002, NEUROSCIENCE, V109, P757, DOI 10.1016/S0306-4522(01)00538-3
   Li YX, 1999, BRAIN RES, V816, P225, DOI 10.1016/S0006-8993(98)01153-6
```
