## Supplemental Material 1 for "Bibliometric analysis of emerging trends and research foci in brainstem tumor field over thirty years (1992-2023)": savedrecs (7).txt (part 3 of 4)

```
   Li YX, 2002, J NEUROCHEM, V81, P853, DOI 10.1046/j.1471-4159.2002.00891.x
   Li YX, 1999, BRAIN RES, V830, P218, DOI 10.1016/S0006-8993(99)01372-4
   Lips KS, 2002, NEUROSCIENCE, V115, P1, DOI 10.1016/S0306-4522(02)00274-9
   Liu Q, 2012, BMC NEUROSCI, V13, DOI 10.1186/1471-2202-13-155
   LUKAS RJ, 1991, J NEUROCHEM, V56, P1134, DOI 10.1111/j.1471-4159.1991.tb11403.x
   Luo SQ, 1998, J NEUROSCI, V18, P8571
   Mansvelder HD, 2002, NEURON, V33, P905, DOI 10.1016/S0896-6273(02)00625-6
   Marrero MB, 2009, BRAIN RES, V1256, P1, DOI 10.1016/j.brainres.2008.11.053
   MARTIN EJ, 1994, DRUG DEVELOP RES, V31, P135, DOI 10.1002/ddr.430310208
   MATHIE A, 1991, J PHYSIOL-LONDON, V439, P717, DOI 10.1113/jphysiol.1991.sp018690
   MATHIE A, 1990, J PHYSIOL-LONDON, V427, P625, DOI 10.1113/jphysiol.1990.sp018191
   MATHIE A, 1987, PROC R SOC SER B-BIO, V232, P239, DOI 10.1098/rspb.1987.0072
   Mohammadi SA, 2017, BEHAV BRAIN RES, V328, P105, DOI 10.1016/j.bbr.2017.04.005
   Moretti M, 2014, MOL PHARMACOL, V86, P306, DOI 10.1124/mol.114.093377
   Moroni M, 2006, MOL PHARMACOL, V70, P755, DOI 10.1124/mol.106.023044
   Mucchietto V, 2018, BRIT J PHARMACOL, V175, P1957, DOI 10.1111/bph.13954
   Murray TA, 2012, MOL PHARMACOL, V81, P175, DOI 10.1124/mol.111.074088
   Nakayama H, 2000, J NEUROCHEM, V74, P1346, DOI 10.1046/j.1471-4159.2000.0741346.x
   Nashmi R, 2006, J MOL NEUROSCI, V30, P181, DOI 10.1385/JMN:30:1:181
   Nelson ME, 2003, MOL PHARMACOL, V63, P332, DOI 10.1124/mol.63.2.332
   Nery AA, 2013, PLOS ONE, V8, DOI 10.1371/journal.pone.0067194
   Nery AA, 2010, J MOL NEUROSCI, V41, P329, DOI 10.1007/s12031-010-9369-2
   Newhouse PA, 2004, CURR OPIN PHARMACOL, V4, P36, DOI 10.1016/j.coph.2003.11.001
   Nicholatos JW, 2018, ACTA NEUROPATHOL COM, V6, DOI 10.1186/s40478-018-0625-y
   Nordman JC, 2014, FASEB J, V28, P2995, DOI 10.1096/fj.14-251439
   Nordman JC, 2012, J CELL SCI, V125, P5502, DOI 10.1242/jcs.110379
   O'Neill MJ, 2002, CNS NEUROL DISORD-DR, V1, P399, DOI 10.2174/1568007023339166
   Oliveira MT, 2002, ANN NY ACAD SCI, V965, P487
   Pacini A, 2016, EXP NEUROL, V282, P37, DOI 10.1016/j.expneurol.2016.04.022
   Pandya A, 2011, BIOCHEM PHARMACOL, V82, P952, DOI 10.1016/j.bcp.2011.04.020
   Parri HR, 2011, BIOCHEM PHARMACOL, V82, P931, DOI 10.1016/j.bcp.2011.06.039
   PATRICK J, 1977, J BIOL CHEM, V252, P8629
   Pena G, 2010, EUR J IMMUNOL, V40, P2580, DOI 10.1002/eji.201040540
   Peng HS, 2004, LIFE SCI, V76, P263, DOI 10.1016/j.lfs.2004.05.031
   Perez XA, 2010, MOL PHARMACOL, V78, P971, DOI 10.1124/mol.110.067561
   Pettit DL, 2001, J NEUROSCI, V21, DOI 10.1523/JNEUROSCI.21-01-j0003.2001
   Philip NS, 2010, PSYCHOPHARMACOLOGY, V212, P1, DOI 10.1007/s00213-010-1932-6
   Picciotto MR, 1998, NATURE, V391, P173, DOI 10.1038/34413
   Pons S, 2008, J NEUROSCI, V28, P12318, DOI 10.1523/JNEUROSCI.3918-08.2008
   Quik M, 2007, BIOCHEM PHARMACOL, V74, P1224, DOI 10.1016/j.bcp.2007.06.015
   Quik M, 2012, NEUROPHARMACOLOGY, V63, P450, DOI 10.1016/j.neuropharm.2012.04.029
   Quik M, 2011, CNS NEUROL DISORD-DR, V10, P651, DOI 10.2174/187152711797247849
   Rahman S, 2008, CNS NEUROL DISORD-DR, V7, P422, DOI 10.2174/187152708786927831
   RamirezLatorre J, 1996, NATURE, V380, P347, DOI 10.1038/380347a0
   Rangwala F, 1997, J NEUROSCI, V17, P8201
   Ren K, 2005, J NEUROCHEM, V94, P926, DOI 10.1111/j.1471-4159.2005.03223.x
   ROGERS SW, 1992, J NEUROSCI, V12, P4611
   Rosas-Ballina M, 2009, J INTERN MED, V265, P663, DOI 10.1111/j.1365-2796.2009.02098.x
   Sabban EL, 2002, ANN NY ACAD SCI, V971, P39, DOI 10.1111/j.1749-6632.2002.tb04430.x
   Sabec MH, 2018, CELL REP, V22, P3409, DOI 10.1016/j.celrep.2018.03.016
   Sala F, 2008, ACTA PHYSIOL, V192, P203, DOI 10.1111/j.1748-1716.2007.01804.x
   SANDS SB, 1991, BRAIN RES, V560, P38, DOI 10.1016/0006-8993(91)91211-I
   SANDS SB, 1992, J PHYSIOL-LONDON, V447, P467, DOI 10.1113/jphysiol.1992.sp019012
   SEGUELA P, 1993, J NEUROSCI, V13, P596
   Shaw S, 2002, J BIOL CHEM, V277, P44920, DOI 10.1074/jbc.M204610200
   Shimohama S, 1998, BRAIN RES, V779, P359, DOI 10.1016/S0006-8993(97)00194-7
   Shimohama S, 2018, NICOTINIC ACETYLCHOL, P137, DOI DOI 10.1007/978-981-10-8488-1_8
   Sine SM, 2012, PHYSIOL REV, V92, P1189, DOI 10.1152/physrev.00015.2011
   Slotkin TA, 2007, ENVIRON HEALTH PERSP, V115, P93, DOI 10.1289/ehp.9527
   Soli LG, 2013, NEUROPHARMACOLOGY, V73, P19, DOI 10.1016/j.neuropharm.2013.05.001
   Takada-Takatori Y, 2006, NEUROPHARMACOLOGY, V51, P474, DOI 10.1016/j.neuropharm.2006.04.007
   Takahashi T, 1999, NEUROSCI RES, V35, P175, DOI 10.1016/S0168-0102(99)00064-4
   Thomsen MS, 2016, NEUROBIOL AGING, V46, P13, DOI 10.1016/j.neurobiolaging.2016.06.009
   Tohgi H, 2000, NEUROSCI LETT, V285, P91, DOI 10.1016/S0304-3940(00)01026-0
   Tracey KJ, 2007, J CLIN INVEST, V117, P289, DOI 10.1172/JCI30555
   Trivisano M, 2015, EPILEPSIA, V56, pE53, DOI 10.1111/epi.12967
   Utsugisawa K, 2002, J NEUROCHEM, V81, P497, DOI 10.1046/j.1471-4159.2002.00823.x
   Vailati S, 2000, EUR J PHARMACOL, V393, P23, DOI 10.1016/S0014-2999(00)00067-4
   Vallejo YF, 2005, J NEUROSCI, V25, P5563, DOI 10.1523/JNEUROSCI.5240-04.2005
   Valor LM, 2002, J BIOL CHEM, V277, P8866, DOI 10.1074/jbc.M110454200
   Vaudry D, 2002, SCIENCE, V296, P1648, DOI 10.1126/science.1071552
   Verbitsky M, 2000, NEUROPHARMACOLOGY, V39, P2515, DOI 10.1016/S0028-3908(00)00124-6
   Vetter DE, 1999, NEURON, V23, P93, DOI 10.1016/S0896-6273(00)80756-4
   Wang H, 2003, NATURE, V421, P384, DOI 10.1038/nature01339
   Wang HY, 2000, J BIOL CHEM, V275, P5626, DOI 10.1074/jbc.275.8.5626
   Wang HY, 2000, J NEUROCHEM, V75, P1155, DOI 10.1046/j.1471-4159.2000.0751155.x
   Weisstaub N, 2002, HEARING RES, V167, P122, DOI 10.1016/S0378-5955(02)00380-5
   Wessler I, 2003, LIFE SCI, V72, P2055, DOI 10.1016/S0024-3205(03)00083-3
   Westerink RHS, 2008, ACTA PHYSIOL, V192, P273, DOI 10.1111/j.1748-1716.2007.01805.x
   Whiteaker P, 2007, BIOCHEMISTRY-US, V46, P6628, DOI 10.1021/bi7004202
   WHITEHOUSE PJ, 1981, ANN NEUROL, V10, P122, DOI 10.1002/ana.410100203
   WHITING P, 1986, J NEUROSCI, V6, P3061
   WHITING PJ, 1991, MOL BRAIN RES, V10, P61, DOI 10.1016/0169-328X(91)90057-5
   WHITING PJ, 1987, NATURE, V327, P515, DOI 10.1038/327515a0
   Yakel JL, 2014, J PHYSIOL-LONDON, V592, P4147, DOI 10.1113/jphysiol.2014.273896
   YANG XD, 1995, J BIOL CHEM, V270, P8514, DOI 10.1074/jbc.270.15.8514
   Yoshikawa H, 2006, CLIN EXP IMMUNOL, V146, P116, DOI 10.1111/j.1365-2249.2006.03169.x
   Zhang JC, 2016, SCI REP-UK, V6, DOI 10.1038/srep36705
   Zoli M, 2002, J NEUROSCI, V22, P8785
NR 170
TC 7
Z9 7
U1 2
U2 16
PU SPRINGER/PLENUM PUBLISHERS
PI NEW YORK
PA 233 SPRING ST, NEW YORK, NY 10013 USA
SN 0272-4340
EI 1573-6830
J9 CELL MOL NEUROBIOL
JI Cell. Mol. Neurobiol.
PD JAN
PY 2021
VL 41
IS 1
BP 17
EP 29
DI 10.1007/s10571-020-00846-x
EA APR 2020
PG 13
WC Cell Biology; Neurosciences
WE Science Citation Index Expanded (SCI-EXPANDED)
SC Cell Biology; Neurosciences & Neurology
GA PT2SZ
UT WOS:000528662600001
PM 32335772
DA 2023-08-27
ER

PT J
AU Holt, DE
   Henthorn, P
   Howell, VM
   Robinson, BG
   Benn, DE
AF Holt, D. E.
   Henthorn, P.
   Howell, V. M.
   Robinson, B. G.
   Benn, D. E.
TI Succinate Dehydrogenase Subunit D and Succinate Dehydrogenase Subunit B
   Mutation Analysis in Canine Phaeochromocytoma and Paraganglioma
SO JOURNAL OF COMPARATIVE PATHOLOGY
LA English
DT Article
DE dog; paraganglioma; phaeochromocytoma; SDHD/B gene
ID CYANOTIC HEART-DISEASE; COMPLEX-II GENE; CAROTID-BODY; DOGS; ALTITUDE;
   HYPERPLASIA; FEATURES; HYPOXIA; SDHD
AB Phaeochromocytomas (PCs) are tumours of the adrenal medulla chromaffin cells. Paragangliomas (PGLs) arise in sympathetic ganglia (previously called extra-adrenal PCs) or in non-chromaffin parasympathetic ganglia cells that are usually non-secretory. Parenchymal cells from these tumours have a common embryological origin from neural crest ectoderm. Several case series of canine PCs and PGLs have been published and a link between the increased incidence of chemoreceptor neoplasia in brachycephalic dog breeds and chronic hypoxia has been postulated. A similar link to hypoxia in man led to the identification of germline heterozygous mutations in the gene encoding succinate dehydrogenase subunit D (SDHD) and subsequently SDHA, SDHB and SDHC in similar tumours. We investigated canine PCs (n = 6) and PGLs (n = 2) for SDHD and SDHB mutations and in one PGL found a somatic SDHD mutation c.365A>G (p.Lys122Arg) in exon 4, which was not present in normal tissue from this brachycephalic dog. Two PCs were heterozygous for both c.365A>G (p.Lys122Arg) mutation and an exon 3 silent variant c.291G>A. We also identified the heterozygous SDHB exon 2 mutation c.113G>A (p.Arg38Gln) in a PC. These results illustrate that genetic mutations may underlie tumourigenesis in canine PCs and PGLs. The spontaneous nature of these canine diseases and possible association of PGLs with hypoxia in brachycephalic breeds may make them an attractive model for studying the corresponding human tumours. (C) 2014 Elsevier Ltd. All rights reserved.
C1 [Holt, D. E.; Henthorn, P.] Univ Penn, Sch Vet Med, Dept Clin Studies, Philadelphia, PA 19104 USA.
   [Robinson, B. G.; Benn, D. E.] Royal N Shore Hosp, Canc Genet Lab, Hormones & Canc Grp, Kolling Inst Med Res, Sydney, NSW, Australia.
   [Howell, V. M.] Royal N Shore Hosp, Bill Walsh Translat Canc Res Lab, Hormones & Canc Grp, Kolling Inst Med Res, Sydney, NSW, Australia.
   [Howell, V. M.] Univ Sydney, Sydney, NSW 2006, Australia.
C3 University of Pennsylvania; Royal North Shore Hospital; University of
   Sydney; Kolling Institute of Medical Research; Royal North Shore
   Hospital; University of Sydney; Kolling Institute of Medical Research;
   University of Sydney
RP Holt, DE (通讯作者)，Univ Penn, Sch Vet Med, Dept Clin Studies, Philadelphia, PA 19104 USA.
EM dholt@vet.upenn.edu
CR ARIASSTELLA J, 1976, ARCH PATHOL LAB MED, V100, P636
   ARIASSTELLA J, 1976, HUM PATHOL, V7, P361, DOI 10.1016/S0046-8177(76)80052-4
   Astrom K, 2003, HUM GENET, V113, P228, DOI 10.1007/s00439-003-0969-6
   Astuti D, 2001, AM J HUM GENET, V69, P49, DOI 10.1086/321282
   Barthez PY, 1997, J VET INTERN MED, V11, P272, DOI 10.1111/j.1939-1676.1997.tb00464.x
   Bayley JPL, 2011, FH MUTATION DATABASE
   Baysal BE, 2000, SCIENCE, V287, P848, DOI 10.1126/science.287.5454.848
   Baysal BE, 1999, HUM GENET, V104, P219, DOI 10.1007/s004390050939
   Benn DE, 2003, ONCOGENE, V22, P1358, DOI 10.1038/sj.onc.1206300
   BOUAYAD H, 1987, J AM VET MED ASSOC, V191, P1610
   Buffet A, 2012, HORM METAB RES, V44, P359, DOI 10.1055/s-0032-1304594
   Burnichon N, 2012, HUM MOL GENET, V21, P5397, DOI 10.1093/hmg/dds374
   Burnichon N, 2011, HUM MOL GENET, V20, P3974, DOI 10.1093/hmg/ddr324
   Burnichon N, 2010, HUM MOL GENET, V19, P3011, DOI 10.1093/hmg/ddq206
   Capen CC, 2007, JUBB KENNEDY PALMERS, P419
   De Lellis RA, 2004, WHO INT HISTOLOGICAL
   GILSON SD, 1994, J VET INTERN MED, V8, P228, DOI 10.1111/j.1939-1676.1994.tb03222.x
   GILSON SD, 1994, VET SURG, V23, P195, DOI 10.1111/j.1532-950X.1994.tb00472.x
   Gimm O, 2000, CANCER RES, V60, P6822
   Gottlieb E, 2005, NAT REV CANCER, V5, P857, DOI 10.1038/nrc1737
   HARVEY CE, 1982, J AM ANIM HOSP ASSOC, V18, P535
   HAYES HM, 1988, J VET MED A, V35, P401, DOI 10.1111/j.1439-0442.1988.tb00052.x
   HENDRICKS JC, 1987, J APPL PHYSIOL, V63, P1344, DOI 10.1152/jappl.1987.63.4.1344
   Hendricks JC, 2004, TXB RESP DIS DOGS CA, P310, DOI [10.1016/B978-0-7216-8706-3.50044-X, DOI 10.1016/B978-0-7216-8706-3.50044-X]
   Hensen EF, 2012, CLIN GENET, V81, P284, DOI 10.1111/j.1399-0004.2011.01653.x
   Heutink Peter, 1994, European Journal of Human Genetics, V2, P148
   HOWARD EB, 1965, J AM VET MED ASSOC, V147, P245
   Jafri M, 2012, EUR J ENDOCRINOL, V166, P151, DOI 10.1530/EJE-11-0497
   KNUDSON AG, 1971, P NATL ACAD SCI USA, V68, P820, DOI 10.1073/pnas.68.4.820
   Kyles AE, 2003, J AM VET MED ASSOC, V223, P654, DOI 10.2460/javma.2003.223.654
   LACK EE, 1985, AM J PATHOL, V119, P301
   Lodish MB, 2010, ENDOCR-RELAT CANCER, V17, P581, DOI 10.1677/ERC-10-0004
   Maher ER, 1997, VET CLIN N AM-SMALL, V27, P359, DOI 10.1016/S0195-5616(97)50037-4
   Niemann S, 2000, NAT GENET, V26, P268, DOI 10.1038/81551
   NISSENBLATT MJ, 1978, JOHNS HOPKINS MED J, V142, P18
   Rustin P, 2002, EUR J HUM GENET, V10, P289, DOI 10.1038/sj.ejhg.5200793
   SALDANA MJ, 1973, HUM PATHOL, V4, P251, DOI 10.1016/S0046-8177(73)80012-7
   Selak MA, 2005, CANCER CELL, V7, P77, DOI 10.1016/j.ccr.2004.11.022
   van Nederveen FH, 2007, NEW ENGL J MED, V357, P306, DOI 10.1056/NEJMc070010
   Yankovskaya V, 2003, SCIENCE, V299, P700, DOI 10.1126/science.1079605
NR 40
TC 11
Z9 11
U1 0
U2 2
PU ELSEVIER SCI LTD
PI OXFORD
PA THE BOULEVARD, LANGFORD LANE, KIDLINGTON, OXFORD OX5 1GB, OXON, ENGLAND
SN 0021-9975
EI 1532-3129
J9 J COMP PATHOL
JI J. Comp. Pathol.
PD JUL
PY 2014
VL 151
IS 1
BP 25
EP 34
DI 10.1016/j.jcpa.2014.03.007
PG 10
WC Pathology; Veterinary Sciences
WE Science Citation Index Expanded (SCI-EXPANDED)
SC Pathology; Veterinary Sciences
GA AL3ON
UT WOS:000339038200004
PM 24813157
DA 2023-08-27
ER

PT J
AU Alzoubi, H
   Maraqa, B
   Hasasna, N
   Giangaspero, F
   Antonelli, M
   Gianno, F
   Arcella, A
   Al-Hussaini, M
AF Alzoubi, Hiba
   Maraqa, Bayan
   Hasasna, Nabil
   Giangaspero, Felice
   Antonelli, Manila
   Gianno, Francesca
   Arcella, Antonella
   Al-Hussaini, Maysa
TI Diffuse midline glioma H3 K27M-mutant in adults: A report of six cases
   and literature review
SO CLINICAL NEUROPATHOLOGY
LA English
DT Review
DE diffuse midline glioma; H3 K27M; H3 K27me
ID K27M MUTATIONS
AB Aim: Diffuse midline glioma (DMG) H3 K27M-mutant is a specific entity that, as the name indicates, tends to occur in midline structures including the thalamus, brainstem, and spinal cord. DMG predominates in children, is an aggressive tumor with poor prognosis, and is considered a WHO grade IV tumor regardless of histological features. The exact frequency of these mutations in adults diagnosed with glioma in the midline is unknown. Materials and methods: We report a series of 6 more adult cases, and we critically review the current literature on adults with DMG H3 K27M-mutant. Results: There were 5 males and 1 female. The age ranged from 26 to 52 years (median 39 years). All cases showed astrocytic differentiation, with positive staining for H3 K27M protein, and loss of H3 K27me in the tumor cells confirming the diagnosis. Conclusion: H3 K27M-mutant midline glioma can occur in adults, affecting midline structures. Increasing awareness of the reporting pathologists of this entity might help in a better determination of the frequency of mutant DMG in adults as well as better diagnosis and patient counseling of the outcome.
C1 [Alzoubi, Hiba] Yarmouk Univ, Fac Med, Dept Basic Med Sci, Irbid, Jordan.
   [Alzoubi, Hiba; Giangaspero, Felice; Antonelli, Manila; Gianno, Francesca] Sapienza Univ Rome, Dept Radiol Oncol & Anatomopathol Sci, Rome, Italy.
   [Maraqa, Bayan; Hasasna, Nabil; Al-Hussaini, Maysa] King Hussein Canc Ctr, Dept Pathol & Lab Med, 202 Queen Rania Al Abdullah St, Amman 11941, Jordan.
   [Giangaspero, Felice; Gianno, Francesca; Arcella, Antonella] IRCCS Neuromed Mediterranean Neurol Inst, Pozzilli, Italy.
C3 Yarmouk University; Sapienza University Rome; King Hussein Cancer
   Center; IRCCS Neuromed
RP Al-Hussaini, M (通讯作者)，King Hussein Canc Ctr, Dept Pathol & Lab Med, 202 Queen Rania Al Abdullah St, Amman 11941, Jordan.
EM mhussaini@khcc.jo
RI Alzoubi, Hiba/ABF-8956-2021
OI Alzoubi, Hiba/0000-0002-8890-4455
CR Aihara K, 2014, NEURO-ONCOLOGY, V16, P140, DOI 10.1093/neuonc/not144
   Daoud EV, 2018, J NEUROPATH EXP NEUR, V77, P302, DOI 10.1093/jnen/nly006
   Ebrahimi A, 2019, J CANCER RES CLIN, V145, P839, DOI 10.1007/s00432-018-02836-5
   Feng J, 2015, HUM PATHOL, V46, P1626, DOI 10.1016/j.humpath.2015.07.002
   Fujioka Y, 2020, NEUROPATHOLOGY, V40, P99, DOI 10.1111/neup.12609
   He P, 2019, WORLD NEUROSURG, V128, P527, DOI 10.1016/j.wneu.2019.04.172
   Kleinschmidt-DeMasters BK, 2018, CLIN NEUROPATHOL, V37, P53, DOI 10.5414/NP301085
   Lewis PW, 2013, SCIENCE, V340, P857, DOI 10.1126/science.1232245
   Liu YK, 2019, WORLD NEUROSURG, V126, pE1169, DOI 10.1016/j.wneu.2019.03.061
   Lopez G, 2017, ACTA NEUROPATHOL COM, V5, DOI 10.1186/s40478-017-0440-x
   Louis DN, 2018, ACTA NEUROPATHOL, V135, P639, DOI 10.1007/s00401-018-1826-y
   Louis DNOH., 2016, WHO CLASSIFICATION T, V4th ed
   Meyronet D, 2017, NEURO-ONCOLOGY, V19, P1127, DOI 10.1093/neuonc/now274
   Schreck KC, 2019, J NEURO-ONCOL, V143, P87, DOI 10.1007/s11060-019-03134-x
   Solomon DA, 2016, BRAIN PATHOL, V26, P569, DOI 10.1111/bpa.12336
   von Bueren AO, 2018, ACTA NEUROPATHOL, V136, P171, DOI 10.1007/s00401-018-1863-6
   Wang LM, 2018, HUM PATHOL, V78, P89, DOI 10.1016/j.humpath.2018.04.015
   Yekula A, 2020, INT J SURG CASE REP, V68, P124, DOI 10.1016/j.ijscr.2020.02.046
NR 18
TC 5
Z9 5
U1 2
U2 6
PU DUSTRI-VERLAG DR KARL FEISTLE
PI DEISENHOFEN-MUENCHEN
PA BAHNHOFSTRASSE 9 POSTFACH 49, D-82032 DEISENHOFEN-MUENCHEN, GERMANY
SN 0722-5091
J9 CLIN NEUROPATHOL
JI Clin. Neuropathol.
PD MAR-APR
PY 2021
VL 40
IS 2
BP 108
EP 117
DI 10.5414/NP301331
PG 10
WC Clinical Neurology; Pathology
WE Science Citation Index Expanded (SCI-EXPANDED)
SC Neurosciences & Neurology; Pathology
GA QJ7CT
UT WOS:000619845100006
PM 33191898
DA 2023-08-27
ER

PT J
AU Balagamwala, EH
   Chao, ST
   Suh, JH
AF Balagamwala, E. H.
   Chao, S. T.
   Suh, J. H.
TI Principles of Radiobiology of Stereotactic Radiosurgery and Clinical
   Applications in the Central Nervous System
SO TECHNOLOGY IN CANCER RESEARCH & TREATMENT
LA English
DT Article
DE Radiobiology; Stereotactic radiosurgery; SBRT; Radiosurgery;
   Stereotactic body radiotherapy
ID LINEAR-QUADRATIC MODEL; ARTERIOVENOUS-MALFORMATION RADIOSURGERY;
   GAMMA-KNIFE RADIOSURGERY; X-RAY-SENSITIVITY; RADIATION-THERAPY; INDUCED
   APOPTOSIS; AMERICAN SOCIETY; ONCOLOGY ASTRO; DOSE-RESPONSE; OPTIC NERVES
AB Stereotactic radiosurgery (SRS) has become an important treatment option for intracranial lesions and has recently been adapted to treat lesions outside the brain. Many studies have shown the effectiveness of SRS for the treatment of benign and metastatic tumors. Although DNA damage has been thought to be the principal form of radiation-induced damage, recent studies have shown that vascular endothelial damage is perhaps more important in the setting of high radiation doses per fraction such as those used in SRS. Furthermore, it has been shown that molecular responses to radiation differ based on dose per fraction. The principles of classical radiobiology are reviewed with explanation on why fractionation of radiotherapy allows optimization of the therapeutic ratio. The current understanding of the molecular responses that occur soon after the delivery of high radiation doses per fraction is also reviewed. A summary of current clinical evidence of radiation tolerance to SRS of brain, brainstem, optic chiasm and spinal cord is also provided. Recent advances in understanding the molecular basis of SRS response have uncovered a different biological response than previously thought. Further understanding of these molecular mechanisms will allow for the development of targeted radiosensitizers and radioprotectors to optimize the therapeutic ratio.
C1 [Chao, S. T.; Suh, J. H.] Cleveland Clin, Taussig Canc Inst, Dept Radiat Oncol, Rose Ella Burkhardt Brain Tumor & Neurooncol Ctr, Cleveland, OH 44195 USA.
   [Balagamwala, E. H.] Case Western Reserve Univ, Lerner Coll Med, Cleveland Clin, Cleveland, OH 44195 USA.
C3 Cleveland Clinic Foundation; Case Western Reserve University; Cleveland
   Clinic Foundation
RP Suh, JH (通讯作者)，Cleveland Clin, Taussig Canc Inst, Dept Radiat Oncol, Rose Ella Burkhardt Brain Tumor & Neurooncol Ctr, Cleveland, OH 44195 USA.
EM suhj@ccf.org
RI suh, */HRA-0278-2023
CR ABBATUCCI JS, 1978, INT J RADIAT ONCOL, V4, P239, DOI 10.1016/0360-3016(78)90144-X
   Alexiou GA, 2010, CLIN NEUROL NEUROSUR, V112, P177, DOI 10.1016/j.clineuro.2009.12.011
   [Anonymous], 2019, RADIOBIOLOGY RADIOLO
   Bentzen SM, 2010, INT J RADIAT ONCOL, V76, pS3, DOI 10.1016/j.ijrobp.2009.09.040
   Ch'ang HJ, 2005, NAT MED, V11, P484, DOI 10.1038/nm1237
   Cho J, 2010, INT J RADIAT ONCOL, V77, P895, DOI 10.1016/j.ijrobp.2009.12.074
   Chopra R, 2007, INT J RADIAT ONCOL, V68, P845, DOI 10.1016/j.ijrobp.2007.01.001
   Danesh-Meyer HV, 2008, J CLIN NEUROSCI, V15, P95, DOI 10.1016/j.jocn.2007.09.004
   Danial NN, 2004, CELL, V116, P205, DOI 10.1016/S0092-8674(04)00046-7
   Deng XZ, 2008, SCIENCE, V322, P110, DOI 10.1126/science.1158111
   Flickinger JC, 1997, INT J RADIAT ONCOL, V38, P485, DOI 10.1016/S0360-3016(97)89481-3
   Flickinger JC, 2002, RADIOTHER ONCOL, V63, P347, DOI 10.1016/S0167-8140(02)00103-2
   Foote KD, 2001, J NEUROSURG, V95, P440, DOI 10.3171/jns.2001.95.3.0440
   Garcia-Barros M, 2003, SCIENCE, V300, P1155, DOI 10.1126/science.1082504
   Greco C, 2011, INT J RADIAT ONCOL, V79, P1151, DOI 10.1016/j.ijrobp.2009.12.038
   Guckenberger M, 2009, INT J RADIAT ONCOL, V74, P47, DOI 10.1016/j.ijrobp.2008.06.1939
   Guerrero M, 2004, PHYS MED BIOL, V49, P4825, DOI 10.1088/0031-9155/49/20/012
   Gulbins E, 2003, ONCOGENE, V22, P7070, DOI 10.1038/sj.onc.1207146
   Guo S, 2008, STEREOT FUNCT NEUROS, V86, P135, DOI 10.1159/000120425
   Hasegawa T, 2005, NEUROSURGERY, V57, P257, DOI 10.1227/01.NEU.0000166542.00512.84
   Karlsson B, 2005, NEUROSURGERY, V57, P42, DOI 10.1227/01.NEU.0000163095.56638.26
   Kavanagh BD, 2006, SEMIN RADIAT ONCOL, V16, P77, DOI 10.1016/j.semradonc.2005.12.003
   Kim JH, 1999, INT J RADIAT ONCOL, V45, P1035, DOI 10.1016/S0360-3016(99)00273-4
   Kirkpatrick JP, 2008, SEMIN RADIAT ONCOL, V18, P240, DOI 10.1016/j.semradonc.2008.04.005
   Kirkpatrick JP, 2010, INT J RADIAT ONCOL, V76, pS42, DOI 10.1016/j.ijrobp.2009.04.095
   Kirkpatrick JP, 2009, MED PHYS, V36, P3381, DOI 10.1118/1.3157095
   Kolesnick R, 2003, ONCOGENE, V22, P5897, DOI 10.1038/sj.onc.1206702
   Kondziolka D, 2008, NEUROSURGERY, V62, P53, DOI 10.1227/01.NEU.0000311061.72626.0D
   Korytko T, 2006, INT J RADIAT ONCOL, V64, P419, DOI 10.1016/j.ijrobp.2005.07.980
   Koyfman SA, 2010, INT J RADIAT ONCOL, V78, P409, DOI 10.1016/j.ijrobp.2009.07.1750
   Lawrence YR, 2010, INT J RADIAT ONCOL, V76, pS20, DOI 10.1016/j.ijrobp.2009.02.091
   Leber KA, 1998, J NEUROSURG, V88, P43, DOI 10.3171/jns.1998.88.1.0043
   Lee JI, 2006, ONCOL REP, V15, P1163
   LEGRYS GA, 1969, RADIAT RES, V37, P161, DOI 10.2307/3572760
   Liu LZ, 2003, INT J RADIAT ONCOL, V57, P827, DOI 10.1016/S0360-3016(03)00634-5
   Lo SS, 2010, NAT REV CLIN ONCOL, V7, P44, DOI 10.1038/nrclinonc.2009.188
   Lu TP, 2010, INT J RADIAT ONCOL, V76, P212, DOI 10.1016/j.ijrobp.2009.08.015
   Mayo C, 2010, INT J RADIAT ONCOL, V76, pS28, DOI 10.1016/j.ijrobp.2009.07.1753
   Mayo C, 2010, INT J RADIAT ONCOL, V76, pS36, DOI 10.1016/j.ijrobp.2009.08.078
   Mehta MP, 2005, INT J RADIAT ONCOL, V63, P37, DOI 10.1016/j.ijrobp.2005.05.023
   Paris F, 2001, SCIENCE, V293, P293, DOI 10.1126/science.1060191
   Park C, 2008, INT J RADIAT ONCOL, V70, P847, DOI 10.1016/j.ijrobp.2007.10.059
   Pena LA, 1997, BIOCHEM PHARMACOL, V53, P615, DOI 10.1016/S0006-2952(96)00834-9
   Pollock BE, 2008, INT J RADIAT ONCOL, V70, P1325, DOI 10.1016/j.ijrobp.2007.08.018
   Potters L, 2010, INT J RADIAT ONCOL, V76, P326, DOI 10.1016/j.ijrobp.2009.09.042
   Qutob SS, 2006, RADIAT RES, V166, P590, DOI 10.1667/RR0514.1
   Rosenthal, 1996, Oncologist, V1, P1
   Rotolo JA, 2010, CANCER RES, V70, P957, DOI 10.1158/0008-5472.CAN-09-1562
   Ryu S, 2007, CANCER, V109, P628, DOI 10.1002/cncr.22442
   Sahgal A, 2010, INT J RADIAT ONCOL, V77, P548, DOI 10.1016/j.ijrobp.2009.05.023
   Sharp CD, 2003, NEUROSURGERY, V53, P154, DOI 10.1227/01.NEU.0000068840.84484.DA
   Shaw E, 2000, INT J RADIAT ONCOL, V47, P291, DOI 10.1016/S0360-3016(99)00507-6
   Shih HA, 2009, CANCER TREAT RES, V150, P23, DOI 10.1007/b109924_3
   SINCLAIR WK, 1968, RADIAT RES, V33, P620, DOI 10.2307/3572419
   Sneed PK, 2002, INT J RADIAT ONCOL, V53, P519, DOI 10.1016/S0360-3016(02)02770-0
   Stafford SL, 2003, INT J RADIAT ONCOL, V55, P1177, DOI 10.1016/S0360-3016(02)04380-8
   Stafford SL, 2001, NEUROSURGERY, V49, P1029, DOI 10.1097/00006123-200111000-00001
   Suh JH, 2010, NEW ENGL J MED, V362, P1119, DOI 10.1056/NEJMct0806951
   THAMES HD, 1982, INT J RADIAT ONCOL, V8, P219, DOI 10.1016/0360-3016(82)90517-X
   Truman JP, 2010, PLOS ONE, V5, DOI [10.1371/journal.pone.0012310, 10.1371/annotation/6e222ad5-b175-4a00-9d04-4d120568a897]
   Wang JZ, 2007, INT J RADIAT ONCOL, V69, pS619, DOI 10.1016/j.ijrobp.2007.07.1943
   Wang JZ, 2010, SCI TRANSL MED, V2, DOI 10.1126/scitranslmed.3000864
   WEICHSELBAUM RR, 1980, INT J RADIAT ONCOL, V6, P437, DOI 10.1016/0360-3016(80)90057-7
   WITHERS HR, 1985, CANCER, V55, P2086, DOI 10.1002/1097-0142(19850501)55:9+<2086::AID-CNCR2820551409>3.0.CO;2-1
   WOLBARST AB, 1984, INT J RADIAT ONCOL, V10, P741, DOI 10.1016/0360-3016(84)90305-5
   Wulf J, 2006, ACTA ONCOL, V45, P838, DOI 10.1080/02841860600904821
   Yamada Y, 2008, INT J RADIAT ONCOL, V71, P484, DOI 10.1016/j.ijrobp.2007.11.046
   2006, CLIN RAD ONCOLOGY
NR 68
TC 37
Z9 37
U1 0
U2 9
PU SAGE PUBLICATIONS INC
PI THOUSAND OAKS
PA 2455 TELLER RD, THOUSAND OAKS, CA 91320 USA
SN 1533-0346
EI 1533-0338
J9 TECHNOL CANCER RES T
JI Technol. Cancer Res. Treat.
PD FEB
PY 2012
VL 11
IS 1
BP 3
EP 13
DI 10.7785/tcrt.2012.500229
PG 11
WC Oncology
WE Science Citation Index Expanded (SCI-EXPANDED)
SC Oncology
GA 873FW
UT WOS:000298867500002
PM 22181326
DA 2023-08-27
ER

PT J
AU Comino-Mendez, I
   de Cubas, AA
   Bernal, C
   Alvarez-Escola, C
   Sanchez-Malo, C
   Ramirez-Tortosa, CL
   Pedrinaci, S
   Rapizzi, E
   Ercolino, T
   Bernini, G
   Bacca, A
   Leton, R
   Pita, G
   Alonso, MR
   Leandro-Garcia, LJ
   Gomez-Grana, A
   Inglada-Perez, L
   Mancikova, V
   Rodriguez-Antona, C
   Mannelli, M
   Robledo, M
   Cascon, A
AF Comino-Mendez, Inaki
   de Cubas, Aguirre A.
   Bernal, Carmen
   Alvarez-Escola, Cristina
   Sanchez-Malo, Carolina
   Ramirez-Tortosa, Cesar L.
   Pedrinaci, Susana
   Rapizzi, Elena
   Ercolino, Tonino
   Bernini, Giampaolo
   Bacca, Alessandra
   Leton, Rocio
   Pita, Guillermoo
   Alonso, Maria R.
   Leandro-Garcia, Luis J.
   Gomez-Grana, Alvaro
   Inglada-Perez, Lucia
   Mancikova, Veronika
   Rodriguez-Antona, Cristina
   Mannelli, Massimo
   Robledo, Mercedes
   Cascon, Alberto
TI Tumoral EPAS1 (HIF2A) mutations explain sporadic pheochromocytoma and
   paraganglioma in the absence of erythrocytosis
SO HUMAN MOLECULAR GENETICS
LA English
DT Article
ID RENAL-CELL CARCINOMA; SUCCINATE-DEHYDROGENASE; SUPPRESSOR GENE; HYPOXIA;
   SDHB; SUSCEPTIBILITY; PATHWAY; IDENTIFICATION; HIF-1-ALPHA; HIF1-ALPHA
AB Pheochromocytomas (PCCs) and paragangliomas (PGLs) are chromaffin-cell tumors that arise from the adrenal medulla and extra-adrenal paraganglia, respectively. The dysfunction of genes involved in the cellular response to hypoxia, such as VHL, EGL nine homolog 1, and the succinate dehydrogenase (SDH) genes, leads to a direct abrogation of hypoxia inducible factor (HIF) degradation, resulting in a pseudo-hypoxic state implicated in PCC/PGL development. Recently, somatic post-zygotic mutations in EPAS1 (HIF2A) have been found in patients with multiple PGLs and congenital erythrocytosis. We assessed 41 PCCs/PGLs for mutations in EPAS1 and herein describe the clinical, molecular and genetic characteristics of the 7 patients found to carry somatic EPAS1 mutations; 4 presented with multiple PGLs (3 of them also had congenital erythrocytosis), whereas 3 were single sporadic PCC/PGL cases. Gene expression analysis of EPAS1-mutated tumors revealed similar mRNA EPAS1 levels to those found in SDH-gene- and VHL-mutated cases and a significant up-regulation of two hypoxia-induced genes (PCSK6 and GNA14). Interestingly, single nucleotide polymorphism array analysis revealed an exclusive gain of chromosome 2p in three EPAS1-mutated tumors. Furthermore, multiplex-PCR screening for small rearrangements detected a specific EPAS1 gain in another EPAS1-mutated tumor and in three non-EPAS1-mutated cases. The finding that EPAS1 is involved in the sporadic presentation of the disease not only increases the percentage of PCCs/PGLs with known driver mutations, but also highlights the relevance of studying other hypoxia-related genes in apparently sporadic tumors. Finally, the detection of a specific copy number alteration affecting chromosome 2p in EPAS1-mutated tumors may guide the genetic diagnosis of patients with this disease.
C1 [Comino-Mendez, Inaki; de Cubas, Aguirre A.; Leton, Rocio; Leandro-Garcia, Luis J.; Gomez-Grana, Alvaro; Inglada-Perez, Lucia; Mancikova, Veronika; Rodriguez-Antona, Cristina; Robledo, Mercedes; Cascon, Alberto] Spanish Natl Canc Res Ctr CNIO, Hereditary Endocrine Canc Grp, Madrid, Spain.
   [Bernal, Carmen] Hosp 12 Octubre, Serv Endocrinol, E-28041 Madrid, Spain.
   [Alvarez-Escola, Cristina] Hosp La Paz, Dept Endocrinol, Madrid, Spain.
   [Sanchez-Malo, Carolina] Complejo Hosp Jaen, Serv Endocrinol, Jaen, Spain.
   [Ramirez-Tortosa, Cesar L.] Complejo Hosp Jaen, Pathol Serv, Jaen, Spain.
   [Pedrinaci, Susana] Univ Granada, Serv Anal Clin, Hosp Univ Virgen de las Nieves, Granada, Spain.
   [Rapizzi, Elena; Mannelli, Massimo] Univ Florence, Dept Clin Pathophysiol, Florence, Italy.
   [Rapizzi, Elena; Mannelli, Massimo] Ist Toscano Tumori, Florence, Italy.
   [Ercolino, Tonino] Careggi Hosp, Endocrinol Unit, Florence, Italy.
   [Bernini, Giampaolo; Bacca, Alessandra] Univ Pisa, Dept Internal Med, Pisa, Italy.
   [Pita, Guillermoo; Alonso, Maria R.] Spanish Natl Canc Ctr, Human Canc Genet Programme, Human Genotyping Unit CeGen, Madrid, Spain.
   [Inglada-Perez, Lucia; Rodriguez-Antona, Cristina; Robledo, Mercedes; Cascon, Alberto] ISCIII Ctr Biomed Res Rare Dis CIBERER, Valencia, Spain.
C3 Centro Nacional de Investigaciones Oncologicas (CNIO); Hospital
   Universitario 12 de Octubre; Hospital Universitario La Paz; Complejo
   Hospitalario de Jaen; Complejo Hospitalario de Jaen; Hospital
   Universitario Virgen de las Nieves; University of Granada; University of
   Florence; ISPRO Istituto per lo studio, la prevenzione e la rete
   oncologica; University of Florence; Azienda Ospedaliero Universitaria
   Careggi; University of Pisa; Centro Nacional de Investigaciones
   Oncologicas (CNIO); CIBER - Centro de Investigacion Biomedica en Red;
   CIBERER
RP Cascon, A (通讯作者)，CNIO, Human Canc Genet Programme, Hereditary Endocrine Canc Grp, Melchor Fernandez Almagro 3, Madrid 28029, Spain.
EM acascon@cnio.es
RI Leton, Rocio/AAD-7896-2020; Cascon, Alberto/G-3160-2014; inglada-perez,
   lucia/H-5378-2015; Robledo, Mercedes/O-2230-2013; Ramírez-Tortosa,
   César/F-2055-2016; bacca, alessandra violet/AAB-8177-2019;
   Rodriguez-Antona, Cristina/E-1073-2011; Inglada-Perez,
   Lucia/Z-3020-2019; Leandro-García, Luis Javier/B-4229-2019
OI Cascon, Alberto/0000-0003-2119-891X; Robledo,
   Mercedes/0000-0001-6256-5902; Ramírez-Tortosa,
   César/0000-0002-3302-707X; bacca, alessandra violet/0000-0001-9171-0400;
   Rodriguez-Antona, Cristina/0000-0001-8750-7338; Leandro-García, Luis
   Javier/0000-0002-7757-2408; Inglada-Perez, Lucia/0000-0001-9814-4368;
   Alvarez, Cristina/0000-0002-4684-1652; Mannelli,
   Massimo/0000-0002-8001-9857; COMINO-MENDEZ, INAKI/0000-0003-1926-9432;
   Pita, Guillermo/0000-0003-2393-0510; INGLADA, LUCIA/0000-0001-9523-2717
FU Fondo de Investigaciones Sanitarias [PI12/00236, PI11/01359]; Fundacion
   Mutua Madrilena [AP2775/2008]; European Community
   [HEALTH-F2-2010-259735]
FX This work was supported in part by the Fondo de Investigaciones
   Sanitarias (projects PI12/00236 and PI11/01359 to A.C. and M.R.,
   respectively), the Fundacion Mutua Madrilena (project AP2775/2008 to M.
   R.) and a grant from the European Community's Seventh Framework
   Programme (ENS@T-CANCER; HEALTH-F2-2010-259735).
CR Astuti D, 2001, AM J HUM GENET, V69, P49, DOI 10.1086/321282
   Bassi DE, 2005, CANCER RES, V65, P7310, DOI 10.1158/0008-5472.CAN-05-1213
   Baysal BE, 2000, SCIENCE, V287, P848, DOI 10.1126/science.287.5454.848
   Benjamini Y, 2001, BEHAV BRAIN RES, V125, P279, DOI 10.1016/S0166-4328(01)00297-2
   Burnichon N, 2012, HUM MOL GENET, V21, P5397, DOI 10.1093/hmg/dds374
   Burnichon N, 2010, HUM MOL GENET, V19, P3011, DOI 10.1093/hmg/ddq206
   Cascon A, 2006, GENE CHROMOSOME CANC, V45, P213, DOI 10.1002/gcc.20283
   Chen HH, 2007, EXP CELL RES, V313, P3106, DOI 10.1016/j.yexcr.2007.04.026
   Comino-Mendez I, 2011, NAT GENET, V43, P663, DOI 10.1038/ng.861
   Dahia PLM, 2005, PLOS GENET, V1, P72, DOI 10.1371/journal.pgen.0010008
   Delic S, 2012, NEUROPATH APPL NEURO, V38, P201, DOI 10.1111/j.1365-2990.2011.01207.x
   Egger M, 2007, FASEB J, V21, P2906, DOI 10.1096/fj.06-7440com
   Favier J, 1999, FEBS LETT, V462, P19, DOI 10.1016/S0014-5793(99)01476-3
   Hao HX, 2009, SCIENCE, V325, P1139, DOI 10.1126/science.1175689
   Holmquist-Mengelbier L, 2006, CANCER CELL, V10, P413, DOI 10.1016/j.ccr.2006.08.026
   Huang SC, 2000, CANCER RES, V60, P6223
   LATIF F, 1993, SCIENCE, V260, P1317, DOI 10.1126/science.8493574
   Lee FS, 2011, ANNU REV PATHOL-MECH, V6, P165, DOI 10.1146/annurev-pathol-011110-130321
   Lo RKH, 2004, MOL PHARMACOL, V65, P1427, DOI 10.1124/mol.65.6.1427
   Lopez-Jimenez E, 2010, MOL ENDOCRINOL, V24, P2382, DOI 10.1210/me.2010-0256
   Maranchie JK, 2002, CANCER CELL, V1, P247, DOI 10.1016/S1535-6108(02)00044-2
   Martin-Rendon E, 2007, STEM CELLS, V25, P1003, DOI 10.1634/stemcells.2006-0398
   Maxwell PH, 2005, CANCER CELL, V8, P91, DOI 10.1016/j.ccr.2005.07.012
   Morrissey ER, 2009, NUCLEIC ACIDS RES, V37, pW581, DOI 10.1093/nar/gkp366
   MULLIGAN LM, 1993, NATURE, V363, P458, DOI 10.1038/363458a0
   Niemann S, 2000, NAT GENET, V26, P268, DOI 10.1038/81551
   Percy MJ, 2008, BLOOD, V111, P5400, DOI 10.1182/blood-2008-02-137703
   Percy MJ, 2008, NEW ENGL J MED, V358, P162, DOI 10.1056/NEJMoa073123
   Percy MJ, 2012, AM J HEMATOL, V87, P439, DOI 10.1002/ajh.23123
   Purdue MP, 2011, NAT GENET, V43, P60, DOI 10.1038/ng.723
   Qin YJ, 2010, NAT GENET, V42, P229, DOI 10.1038/ng.533
   Sambrook J., 1989, MOL CLONING LAB MANU
   Simon-Sanchez J, 2007, HUM MOL GENET, V16, P1, DOI 10.1093/hmg/ddl436
   Tian H, 1997, GENE DEV, V11, P72, DOI 10.1101/gad.11.1.72
   van Nederveen FH, 2009, LANCET ONCOL, V10, P764, DOI 10.1016/S1470-2045(09)70164-0
   van Wijk R, 2010, HAEMATOL-HEMATOL J, V95, P829, DOI 10.3324/haematol.2009.017582
   WALLACE MR, 1991, NATURE, V353, P864, DOI 10.1038/353864a0
   Welander J, 2012, HUM MOL GENET, V21, P5406, DOI 10.1093/hmg/dds402
   Zhuang ZP, 2012, NEW ENGL J MED, V367, P922, DOI 10.1056/NEJMoa1205119
NR 39
TC 118
Z9 120
U1 0
U2 18
PU OXFORD UNIV PRESS
PI OXFORD
PA GREAT CLARENDON ST, OXFORD OX2 6DP, ENGLAND
SN 0964-6906
J9 HUM MOL GENET
JI Hum. Mol. Genet.
PD JUN 1
PY 2013
VL 22
IS 11
BP 2169
EP 2176
DI 10.1093/hmg/ddt069
PG 8
WC Biochemistry & Molecular Biology; Genetics & Heredity
WE Science Citation Index Expanded (SCI-EXPANDED)
SC Biochemistry & Molecular Biology; Genetics & Heredity
GA 151AC
UT WOS:000319432000004
PM 23418310
DA 2023-08-27
ER

PT J
AU Nogae, S
   Miyazaki, M
   Kobayashi, N
   Saito, T
   Abe, K
   Saito, H
   Nakane, PK
   Nakanishi, Y
   Koji, T
AF Nogae, S
   Miyazaki, M
   Kobayashi, N
   Saito, T
   Abe, K
   Saito, H
   Nakane, PK
   Nakanishi, Y
   Koji, T
TI Induction of apoptosis in ischemia-reperfusion model of mouse kidney:
   Possible involvement of Fas
SO JOURNAL OF THE AMERICAN SOCIETY OF NEPHROLOGY
LA English
DT Article
ID TUMOR-NECROSIS-FACTOR; CELL-SURFACE ANTIGEN; NONRADIOACTIVE INSITU
   HYBRIDIZATION; FACTOR RECEPTOR SUPERFAMILY; DNA FRAGMENTATION;
   GROWTH-FACTOR; MONOCLONAL-ANTIBODY; MOLECULAR-CLONING; TUBULAR ATROPHY;
   RENAL ISCHEMIA
AB Although ischemia-reperfusion of mouse kidney is known to cause severe renal failure due to tubular cell death, the exact cellular mechanism responsible for this phenomenon is not clear. To investigate the spatial and temporal development of renal cell death and the role of Fas/APO-1/CD95 (Fas) in this process, the left renal vessels were occluded in a group of mice for 30, 60, or 120 min followed by reperfusion for 24 h (n = 4 for each group). Analysis of the isolated DNA in agarose-gel electrophoresis revealed a typical ladder pattern of bands consisting of multiples of 180 to 200 bp, considered the hallmark of apoptosis. The intensity of the bands increased proportionately with the duration of ischemia. Histochemical analysis using terminal deoxynucleotidyl transferase-mediated dUTP-biotin nick end labeling showed the presence of nuclei with DNA double-strand breaks specifically in distal renal tubules of the outer medulla, The presence of apoptosis was also confirmed by electron microscopy. Analysis of total RNA by Northern blotting revealed one appropriate-sized band for Fas mRNA in the normal kidney, which intensified in the ischemia-reperfused kidney. Moreover, nonradioactive in situ hybridization revealed that distal renal tubular epithelial cells were positive for Fas mRNA in the outer medulla. Fas antigen was also localized to the renal tubular epithelial cells of the outer medulla by immunohistochemistry. The number of apoptotic cells in the ischemia-reperfusion kidney of the lpr/lpr mouse was low. These findings strongly indicate that ischemia-reperfusion of the kidney induces apoptosis of a specific area of tubular epithelial cells in the outer medulla through the Fas system.
C1 Nagasaki Univ, Sch Med, Dept Histol & Cell Biol, Nagasaki 852, Japan.
   Tohoku Univ, Sch Med, Dept Internal Med 2, Sendai, Miyagi 980, Japan.
   Nagasaki Univ, Sch Med, Dept Prevent Med & Hlth Promot, Nagasaki, Japan.
   Nagasaki Univ, Sch Med, Dept Internal Med 2, Nagasaki, Japan.
   Nagasaki Univ, Fac Pharmaceut Sci, Bunkyo Ku, Nagasaki 852, Japan.
   Kanazawa Univ, Fac Pharmaceut Sci, Kanazawa, Ishikawa 920, Japan.
C3 Nagasaki University; Tohoku University; Nagasaki University; Nagasaki
   University; Nagasaki University; Kanazawa University
RP Koji, T (通讯作者)，Nagasaki Univ, Sch Med, Dept Histol & Cell Biol, 1-12-4 Sakamoto, Nagasaki 852, Japan.
RI Nakanishi, Yoshinobu/D-4602-2014
OI Nakanishi, Yoshinobu/0000-0002-8767-3587
CR ADACHI M, 1993, P NATL ACAD SCI USA, V90, P1756, DOI 10.1073/pnas.90.5.1756
   ALDERSON MR, 1995, J EXP MED, V181, P71, DOI 10.1084/jem.181.1.71
   ALEJANDRO VSJ, 1995, KIDNEY INT, V48, P1308, DOI 10.1038/ki.1995.415
   BEERI R, 1995, KIDNEY INT, V47, P1806, DOI 10.1038/ki.1995.249
   BORTNER CD, 1995, TRENDS CELL BIOL, V5, P21, DOI 10.1016/S0962-8924(00)88932-1
   BREZIS M, 1985, J CLIN INVEST, V76, P1796, DOI 10.1172/JCI112171
   BREZIS M, 1995, NEW ENGL J MED, V332, P647, DOI 10.1056/NEJM199503093321006
   CHOMCZYNSKI P, 1987, ANAL BIOCHEM, V162, P2156
   EMANI A, 1991, AM J PHYSIOL, V260, pF479
   ENARI M, 1995, NATURE, V375, P78, DOI 10.1038/375078a0
   ENARI M, 1995, EMBO J, V14, P5201, DOI 10.1002/j.1460-2075.1995.tb00204.x
   FUKUDA K, 1993, AM J PATHOL, V142, P935
   GAVRIELI Y, 1992, J CELL BIOL, V119, P493, DOI 10.1083/jcb.119.3.493
   GOBE GC, 1988, INT J RADIAT BIOL, V54, P567, DOI 10.1080/09553008814552011
   GOBE GC, 1990, LAB INVEST, V63, P770
   GOBE GC, 1987, LAB INVEST, V56, P273
   GOBE GC, 1991, PATHOLOGY, V23, P213, DOI 10.3109/00313029109063569
   GOTO M, 1990, EXP CELL RES, V186, P273, DOI 10.1016/0014-4827(90)90306-U
   Hakuno N, 1996, ENDOCRINOLOGY, V137, P1938, DOI 10.1210/en.137.5.1938
   Hashimoto S, 1997, VIRCHOWS ARCH, V431, P241, DOI 10.1007/s004280050095
   HELLBERG POA, 1990, KIDNEY INT, V37, P1240, DOI 10.1038/ki.1990.107
   ITOH N, 1991, CELL, V66, P233, DOI 10.1016/0092-8674(91)90614-5
   Iwamoto M, 1996, J PATHOL, V180, P152
   JOANNIDIS M, 1995, KIDNEY INT, V47, P1752, DOI 10.1038/ki.1995.242
   KARMAZYN M, 1991, CAN J PHYSIOL PHARM, V69, P719, DOI 10.1139/y91-108
   KENNEDY WA, 1994, J UROLOGY, V152, P658, DOI 10.1016/S0022-5347(17)32675-7
   KERR JFR, 1972, BRIT J CANCER, V26, P239, DOI 10.1038/bjc.1972.33
   Kim J, 1996, AM J PHYSIOL-RENAL, V271, pF831, DOI 10.1152/ajprenal.1996.271.4.F831
   KOJI T, 1993, ENDOCRINOLOGY, V132, P382, DOI 10.1210/en.132.1.382
   Koji T, 1996, ACTA HISTOCHEM CYTOC, V29, P71, DOI 10.1267/ahc.29.71
   KOJI T, 1994, ACTA HISTOCHEM CYTOC, V27, P459, DOI 10.1267/ahc.27.459
   KOJI T, 1990, ACTA PATHOL JAPON, V40, P793
   KOJI T, 1994, J CELL BIOL, V125, P393, DOI 10.1083/jcb.125.2.393
   KURITA K, 1993, J HEPATOL, V18, P196, DOI 10.1016/S0168-8278(05)80246-6
   LEITHAUSER F, 1993, LAB INVEST, V69, P415
   LI Y, 1995, STROKE, V26, P1252, DOI 10.1161/01.STR.26.7.1252
   MEGYESI J, 1995, KIDNEY INT, V48, P1451, DOI 10.1038/ki.1995.434
   NAGATA S, 1995, SCIENCE, V267, P1449, DOI 10.1126/science.7533326
   OEHM A, 1992, J BIOL CHEM, V267, P10709
   OGASAWARA J, 1993, NATURE, V364, P806, DOI 10.1038/364806a0
   PATTERSON LT, 1990, PEDIATR NEPHROL, V4, P163, DOI 10.1007/BF00858830
   SAFIRSTEIN R, 1990, KIDNEY INT, V37, P1515, DOI 10.1038/ki.1990.143
   SCHULZEOSTHOFF K, 1994, J CELL BIOL, V127, P15, DOI 10.1083/jcb.127.1.15
   SCHUMER M, 1992, AM J PATHOL, V140, P831
   SUDA T, 1993, CELL, V75, P1169, DOI 10.1016/0092-8674(93)90326-L
   Suzuki A, 1996, EMBO J, V15, P211, DOI 10.1002/j.1460-2075.1996.tb00351.x
   TRAUTH BC, 1989, SCIENCE, V245, P301, DOI 10.1126/science.2787530
   UEDA N, 1995, P NATL ACAD SCI USA, V92, P7202, DOI 10.1073/pnas.92.16.7202
   WATANABEFUKUNAGA R, 1992, J IMMUNOL, V148, P1274
   WYLLIE AH, 1980, NATURE, V284, P555, DOI 10.1038/284555a0
   YONEHARA S, 1989, J EXP MED, V169, P1747, DOI 10.1084/jem.169.5.1747
   YOSHII A, 1995, J HISTOCHEM CYTOCHEM, V43, P321, DOI 10.1177/43.3.7532657
   ZAGER RA, 1994, J AM SOC NEPHROL, V4, P1588
NR 53
TC 150
Z9 167
U1 0
U2 2
PU LIPPINCOTT WILLIAMS & WILKINS
PI PHILADELPHIA
PA 227 EAST WASHINGTON SQ, PHILADELPHIA, PA 19106 USA
SN 1046-6673
J9 J AM SOC NEPHROL
JI J. Am. Soc. Nephrol.
PD APR
PY 1998
VL 9
IS 4
BP 620
EP 631
PG 12
WC Urology & Nephrology
WE Science Citation Index Expanded (SCI-EXPANDED)
SC Urology & Nephrology
GA ZE284
UT WOS:000072776600012
PM 9555665
DA 2023-08-27
ER

PT J
AU MATSUMURA, N
   KATO, T
   KUMASAKA, N
   WATANABE, M
   KUMASAKA, K
   TAGAMI, H
AF MATSUMURA, N
   KATO, T
   KUMASAKA, N
   WATANABE, M
   KUMASAKA, K
   TAGAMI, H
TI MALIGNANT-MELANOMA COMPLICATED BY SCHWANNOMA
SO CLINICAL AND EXPERIMENTAL DERMATOLOGY
LA English
DT Article
AB We report two cases of malignant melanoma associated with a schwannoma. Case 1 is a 32-year-old Japanese man who had a nodular melanoma in his epigastrium, associated with one subcutaneous nodule on the neck and another on the right thigh, both of which were histologically-proven schwannomas. Case 2 is a 48-year-old Japanese woman with an acral lentiginous melanoma on her right sole who later developed a schwannoma of the cerebello-pontine angle. Of all 146 malignant melanoma cases found in our clinic during the past 20 years, 1.4% were associated with a neurogenic tumour, a significant association.
   Melanocytes and Schwann cells both originate from neural crest cells.1 Melanocytic naevi are recognized histologically to show neuroid patterns in the deep dermis.2  Moreover there are some melanoma cases whose origin from melanocytes or schwann cells cannot be determined.3,4 We describe two cases of malignant melanoma associated with schwannoma. They are interesting because they represent a previously unreported abnormal proliferation of two different kinds of neural crest-derived cells in the same individual.
RP MATSUMURA, N (通讯作者)，TOHOKU UNIV,SCH MED,DEPT DERMATOL,SEIRYO MACHI 1-1,AOBA KU,SENDAI,MIYAGI 980,JAPAN.
CR Hope D G, 1981, Adv Neurol, V29, P33
   KATO T, 1989, CANCER, V64, P2191, DOI 10.1002/1097-0142(19891115)64:10<2191::AID-CNCR2820641035>3.0.CO;2-D
   KING TT, 1984, PERIPHERAL NEUROPATH, V2, P2204
   KRAUSZ T, 1984, HISTOPATHOLOGY, V8, P881, DOI 10.1111/j.1365-2559.1984.tb02403.x
   LEVER WF, 1990, HISTOPATHOLOGY SKIN, P756
   MACKIE RM, 1986, TXB DERMATOLOGY, P2375
   Miyauchi T, 1988, Hinyokika Kiyo, V34, P710
   SANO K, 1981, NOUSHUYOU BRAIN TUMO, P3
   SILVERMAN JF, 1988, AM J DERMATOPATH, V10, P536, DOI 10.1097/00000372-198812000-00011
   URICH H, 1984, PERIPHERAL NEUROPATH, V2, P2253
   WEIDNER N, 1985, ARCH DERMATOL, V121, P1302, DOI 10.1001/archderm.121.10.1302
   Weston J A, 1981, Adv Neurol, V29, P77
NR 12
TC 0
Z9 0
U1 0
U2 0
PU BLACKWELL SCIENCE LTD
PI OXFORD
PA OSNEY MEAD, OXFORD, OXON, ENGLAND OX2 0EL
SN 0307-6938
J9 CLIN EXP DERMATOL
JI Clin. Exp. Dermatol.
PD SEP
PY 1992
VL 17
IS 5
BP 366
EP 368
DI 10.1111/j.1365-2230.1992.tb00235.x
PG 3
WC Dermatology
WE Science Citation Index Expanded (SCI-EXPANDED)
SC Dermatology
GA JN566
UT WOS:A1992JN56600020
PM 1458649
OA Bronze
DA 2023-08-27
ER

PT J
AU Chen, LF
   Yu, XG
   Bu, B
   Xu, BN
   Zhou, DB
AF Chen, Li-feng
   Yu, Xin-guang
   Bu, Bo
   Xu, Bai-nan
   Zhou, Ding-biao
TI The retrosigmoid approach to petroclival meningioma surgery
SO JOURNAL OF CLINICAL NEUROSCIENCE
LA English
DT Article
DE Clivus; Petroclival meningioma; Retrosigmoid approach; Skull base
ID STEREOTACTIC RADIOSURGERY; SURGICAL TECHNIQUE; MIDDLE FOSSA; EXPERIENCE;
   MANAGEMENT; RESECTION; REGION
AB Petroclival meningiomas are technically challenging lesions. The authors retrospectively analyzed their experience between 2000 and 2010 in 82 patients with petroclival meningioma to evaluate changes in management strategy. A total of 42 patients (51%) were treated via the retrosigmoid approach. The patients received postoperative neurological and neuroradiological follow-up. The maximum diameter of the tumors ranged from 1.5 cm to 6.5 cm (mean, 3.8 cm). Gross total resection (Simpson Grade II) was achieved in 27 patients (64%), subtotal resection (Simpson Grade III) in 11 (26%). and partial removal (Simpson Grade IV) in four (9.5%). Ten patients (24%) had new neurological deficits or worsening of preexisting deficits. One patient (2%) died because of brainstem dysfunction after surgery. The retrosigmoid approach is suitable for treatment of selected petroclival meningioma if the main part of the tumor is located in the posterior fossa in the cerebellopontine angle and the low clivus, and only a minor part of the tumor extends to the posterior wall of the cavernous sinus. This approach provides a low degree of surgical difficulty and a low complication rate. (C) 2011 Elsevier Ltd. All rights reserved.
C1 [Chen, Li-feng; Yu, Xin-guang; Bu, Bo; Xu, Bai-nan; Zhou, Ding-biao] Gen Hosp Chinese PLA, Dept Neurosurg, Beijing 100853, Peoples R China.
RP Yu, XG (通讯作者)，Gen Hosp Chinese PLA, Dept Neurosurg, 28 Fuxing Rd, Beijing 100853, Peoples R China.
EM gdclf@126.com
CR ALMEFTY O, 1988, NEUROSURGERY, V22, P510, DOI 10.1227/00006123-198803000-00010
   Bambakidis NC, 2008, NEUROSURGERY, V62, P1182, DOI [10.1227/01.NEU.0000280119.36270.BA, 10.1227/01.neu.0000333784.04435.65]
   BRICOLO AP, 1992, NEUROSURGERY, V31, P813, DOI 10.1227/00006123-199211000-00001
   Carvalho GA, 2000, NEUROSURGERY, V47, P1287, DOI 10.1097/00006123-200012000-00005
   Couldwell WT, 1996, J NEUROSURG, V84, P20, DOI 10.3171/jns.1996.84.1.0020
   Goel A, 2004, SURG NEUROL, V62, P332, DOI 10.1016/j.surneu.2003.12.008
   Ichimura S, 2008, ACTA NEUROCHIR, V150, P637, DOI 10.1007/s00701-008-1586-x
   Jung HW, 2000, NEUROSURGERY, V46, P567, DOI 10.1097/00006123-200003000-00008
   KAWASE T, 1994, ACTA NEUROCHIR, V129, P113, DOI 10.1007/BF01406489
   Kawase Takeshi, 1996, Neurologia Medico-Chirurgica, V36, P1, DOI 10.2176/nmc.36.1
   Kaylie DM, 2004, OTOL NEUROTOL, V25, P594, DOI 10.1097/00129492-200407000-00029
   Linskey ME, 2005, J NEUROSURG, V102, P59, DOI 10.3171/jns.2005.102.s_supplement.0059
   Little KM, 2005, NEUROSURGERY, V56, P546, DOI 10.1227/01.NEU.0000153906.12640.62
   Mathiesen T, 2007, NEUROSURGERY, V60, P982, DOI 10.1227/01.NEU.0000255476.06247.F1
   McElveen JT, 2001, OTOLARYNG CLIN N AM, V34, P1219, DOI 10.1016/S0030-6665(05)70375-3
   Natarajan SK, 2007, NEUROSURGERY, V60, P965, DOI 10.1227/01.NEU.0000255472.52882.D6
   Park CK, 2006, SURG NEUROL, V66, P160, DOI 10.1016/j.surneu.2005.12.024
   Roche PH, 2003, ACTA NEUROCHIR, V145, P883, DOI 10.1007/s00701-003-0123-1
   SAMII M, 1989, NEUROSURGERY, V24, P12, DOI 10.1227/00006123-198901000-00003
   Samii M, 1999, J CLIN NEUROSCI, V6, P27, DOI 10.1016/S0967-5868(99)90598-2
   SAMII M, 1988, ACTA NEUROCHIR, V95, P6, DOI 10.1007/BF01793075
   Samii M, 2000, J NEUROSURG, V92, P235, DOI 10.3171/jns.2000.92.2.0235
   Samii M, 1996, NEUROLOGICAL SURG, P3024
   Seifert V, 2010, ACTA NEUROCHIR, V152, P1099, DOI 10.1007/s00701-010-0633-6
   Subach BR, 1998, NEUROSURGERY, V42, P437, DOI 10.1097/00006123-199803000-00001
   Tahara A, 2009, J CLIN NEUROSCI, V16, P655, DOI 10.1016/j.jocn.2008.08.011
   UMANSKY F, 1991, J NEUROSURG, V75, P294, DOI 10.3171/jns.1991.75.2.0294
NR 27
TC 27
Z9 30
U1 0
U2 3
PU ELSEVIER SCI LTD
PI OXFORD
PA THE BOULEVARD, LANGFORD LANE, KIDLINGTON, OXFORD OX5 1GB, OXON, ENGLAND
SN 0967-5868
J9 J CLIN NEUROSCI
JI J. Clin. Neurosci.
PD DEC
PY 2011
VL 18
IS 12
BP 1656
EP 1661
DI 10.1016/j.jocn.2011.03.027
PG 6
WC Clinical Neurology; Neurosciences
WE Science Citation Index Expanded (SCI-EXPANDED)
SC Neurosciences & Neurology
GA 881PG
UT WOS:000299498000015
PM 22015099
DA 2023-08-27
ER

PT J
AU Lefevre, L
   Bertherat, J
   Ragazzon, B
AF Lefevre, Lucile
   Bertherat, Jerome
   Ragazzon, Bruno
TI Adrenocortical Growth and Cancer
SO COMPREHENSIVE PHYSIOLOGY
LA English
DT Review
ID STEROIDOGENIC FACTOR-I; FAMILIAL ADENOMATOUS POLYPOSIS; COMPARATIVE
   GENOMIC HYBRIDIZATION; HUMAN ADRENAL-CORTEX; NICOTINAMIDE NUCLEOTIDE
   TRANSHYDROGENASE; PRO-OPIOMELANOCORTIN PEPTIDES;
   BECKWITH-WIEDEMANN-SYNDROME; TELOMERE LENGTH REGULATOR; WNT SIGNALING
   PATHWAY; TUMOR-SUPPRESSOR GENE
AB The adrenal gland consists of two distinct parts, the cortex and the medulla. Molecular mechanisms controlling differentiation and growth of the adrenal gland have been studied in detail using mouse models. Knowledge also came from investigations of genetic disorders altering adrenal development and/or function. During embryonic development, the adrenal cortex acquires a structural and functional zonation in which the adrenal cortex is divided into three different steroidogenic zones. Significant progress has been made in understanding adrenal zonation. Recent lineage tracing experiments have accumulated evidence for a centripetal differentiation of adrenocortical cells from the subcapsular area to the inner part of the adrenal cortex. Understanding of the mechanism of adrenocortical cancer (ACC) development was stimulated by knowledge of adrenal gland development. ACC is a rare cancer with a very poor overall prognosis. Abnormal activation of the Wnt/beta-catenin as well as the IGF2 signaling plays an important role in ACC development. Studies examining rare genetic syndromes responsible for familial ACT have played an important role in identifying genetic alterations in these tumors (like TP53 or CTNNB1 mutations as well as IGF2 overexpression). Recently, genomic analyses of ACT have shown gene expression profiles associated with malignancy as well as chromosomal and methylation alterations in ACT and exome sequencing allowed to describe the mutational landscape of these tumors. This progress leads to a new classification of these tumors, opening new perspectives for the diagnosis and prognostication of ACT. This review summarizes current knowledge of adrenocortical development, growth, and tumorigenesis. (C) 2015 American Physiological Society.
C1 [Lefevre, Lucile; Bertherat, Jerome; Ragazzon, Bruno] Inst Cochin Genet Mol, INSERM, U1016, F-75014 Paris, France.
   [Lefevre, Lucile; Bertherat, Jerome; Ragazzon, Bruno] CNRS, UMR8104, Paris, France.
   [Lefevre, Lucile; Bertherat, Jerome; Ragazzon, Bruno] Univ Paris 05, Sorbonne Paris Cite, Paris, France.
   [Bertherat, Jerome] Hop Cochin, AP HP, Referral Ctr Rare Adrenal Dis, Dept Endocrinol, F-75674 Paris, France.
C3 Institut National de la Sante et de la Recherche Medicale (Inserm);
   UDICE-French Research Universities; Universite Paris Cite; Centre
   National de la Recherche Scientifique (CNRS); CNRS - National Institute
   for Biology (INSB); UDICE-French Research Universities; Universite Paris
   Cite; UDICE-French Research Universities; Universite Paris Cite;
   Assistance Publique Hopitaux Paris (APHP); Hopital Universitaire
   Paul-Brousse - APHP; UDICE-French Research Universities; Universite
   Paris Cite; Hopital Universitaire Bichat-Claude Bernard - APHP; Hopital
   Universitaire Cochin - APHP; Hopital Universitaire Hotel-Dieu - APHP;
   Hopital Universitaire Necker-Enfants Malades - APHP; Hopital
   Universitaire Saint-Louis - APHP
RP Bertherat, J (通讯作者)，Inst Cochin Genet Mol, INSERM, U1016, F-75014 Paris, France.
EM jerome.bertherat@cch.aphp.fr
RI Ragazzon, Bruno/E-6541-2017
OI Ragazzon, Bruno/0000-0001-9476-4973; BERTHERAT,
   Jerome/0000-0003-2551-3008
CR Achermann JC, 1999, NAT GENET, V22, P125, DOI 10.1038/9629
   Achermann JC, 2002, J CLIN ENDOCR METAB, V87, P1829, DOI 10.1210/jc.87.4.1829
   ANDERSON DJ, 1986, CELL, V47, P1079, DOI 10.1016/0092-8674(86)90823-8
   [Anonymous], 2009, CANC SYNDROMES
   Anselmo J, 2012, J CLIN ENDOCR METAB, V97, P351, DOI 10.1210/jc.2011-2244
   Arboleda VA, 2012, NAT GENET, V44, P788, DOI 10.1038/ng.2275
   Arnold J, 1866, VIRCHOWS ARCH, V35, P64, DOI DOI 10.1007/BF01979887
   Asai M, 2013, SCIENCE, V341, P275, DOI 10.1126/science.1233000
   Assie G, 2012, MOL CELL ENDOCRINOL, V351, P111, DOI 10.1016/j.mce.2011.09.044
   Assie G, 2014, NAT GENET, V46, P607, DOI 10.1038/ng.2953
   Assie G, 2010, TRENDS ENDOCRIN MET, V21, P325, DOI 10.1016/j.tem.2009.12.009
   Assumpcao JG, 2008, BMC CANCER, V8, DOI 10.1186/1471-2407-8-357
   Babu PS, 2002, ENDOCRINOLOGY, V143, P665, DOI 10.1210/en.143.2.665
   Baker BY, 2006, J CLIN ENDOCR METAB, V91, P4781, DOI 10.1210/jc.2006-1565
   Bamforth SD, 2001, NAT GENET, V29, P469, DOI 10.1038/ng768
   Bandiera R, 2013, DEV CELL, V27, P5, DOI 10.1016/j.devcel.2013.09.003
   Baquedano MS, 2005, PEDIATR RES, V58, P451, DOI 10.1203/01.PDR.0000179392.59060.93
   Barbaux S, 1997, NAT GENET, V17, P467, DOI 10.1038/ng1297-467
   BARDONI B, 1994, NAT GENET, V7, P497, DOI 10.1038/ng0894-497
   Barreau O, 2013, J CLIN ENDOCR METAB, V98, pE174, DOI 10.1210/jc.2012-2993
   Barreau O, 2012, J CLIN ENDOCR METAB, V97, pE301, DOI 10.1210/jc.2011-1588
   Bashamboo A, 2010, AM J HUM GENET, V87, P505, DOI 10.1016/j.ajhg.2010.09.009
   BEAMER WG, 1994, J ENDOCRINOL, V141, P33, DOI 10.1677/joe.0.1410033
   Bendavid C, 2006, HUM GENET, V119, P1, DOI 10.1007/s00439-005-0097-6
   Bergada I, 2005, J CLIN ENDOCR METAB, V90, P3186, DOI 10.1210/jc.2004-1589
   Berthon A, 2010, HUM MOL GENET, V19, P1561, DOI 10.1093/hmg/ddq029
   Beuschlein F, 2003, MOL CELL BIOL, V23, P3951, DOI 10.1128/MCB.23.11.3951-3964.2003
   Beuschlein F, 2002, ENDOCRINOLOGY, V143, P3122, DOI 10.1210/en.143.8.3122
   Beuschlein F, 2000, ENDOCR RES, V26, P783, DOI 10.3109/07435800009048600
   Bhattacharya S, 1999, GENE DEV, V13, P64, DOI 10.1101/gad.13.1.64
   Biason-Lauber A, 2000, AM J HUM GENET, V67, P1563, DOI 10.1086/316893
   Biason-Lauber A, 2004, NEW ENGL J MED, V351, P792, DOI 10.1056/NEJMoa040533
   Biason-Lauber A, 2007, HUM REPROD, V22, P224, DOI 10.1093/humrep/del360
   Bicknell AB, 2001, CELL, V105, P903, DOI 10.1016/S0092-8674(01)00403-2
   Blaker H, 2004, GENE CHROMOSOME CANC, V41, P93, DOI 10.1002/gcc.20071
   Bland ML, 2000, P NATL ACAD SCI USA, V97, P14488, DOI 10.1073/pnas.97.26.14488
   Bliek J, 2009, EUR J MED GENET, V52, P404, DOI 10.1016/j.ejmg.2009.08.006
   Bonnet S, 2011, J CLIN ENDOCR METAB, V96, pE419, DOI 10.1210/jc.2010-1885
   Bose J, 2002, HUM MOL GENET, V11, P1129, DOI 10.1093/hmg/11.9.1129
   Botrugno OA, 2004, MOL CELL, V15, P499, DOI 10.1016/j.molcel.2004.07.009
   Bougeard G, 2008, J MED GENET, V45, P535, DOI 10.1136/jmg.2008.057570
   Boulle N, 1998, J CLIN ENDOCR METAB, V83, P1713, DOI 10.1210/jc.83.5.1713
   Boulle N, 2001, EUR J ENDOCRINOL, V144, P29, DOI 10.1530/eje.0.1440029
   Bourcigaux N, 2000, J CLIN ENDOCR METAB, V85, P322, DOI 10.1210/jc.85.1.322
   Bourdeau I, 2004, ONCOGENE, V23, P1575, DOI 10.1038/sj.onc.1207277
   Braganca J, 2002, J BIOL CHEM, V277, P8559, DOI 10.1074/jbc.M110850200
   Bragulla H, 2004, ANAT HISTOL EMBRYOL, V33, P263, DOI 10.1111/j.1439-0264.2004.00544.x
   Bremner R, 2010, CANCER RES, V70, P6114, DOI 10.1158/0008-5472.CAN-10-0358
   Brisken C, 2000, GENE DEV, V14, P650
   Burglin TR, 1997, NUCLEIC ACIDS RES, V25, P4173, DOI 10.1093/nar/25.21.4173
   Cadigan KM, 1997, GENE DEV, V11, P3286, DOI 10.1101/gad.11.24.3286
   CALL KM, 1990, CELL, V60, P509, DOI 10.1016/0092-8674(90)90601-A
   CARNEY JA, 1985, MEDICINE, V64, P270, DOI 10.1097/00005792-198507000-00007
   Caron KM, 1997, P NATL ACAD SCI USA, V94, P11540, DOI 10.1073/pnas.94.21.11540
   Chabre O, 2013, ENDOCR-RELAT CANCER, V20, P579, DOI 10.1530/ERC-13-0051
   Chiang JM, 2002, BRIT J CANCER, V86, P1124, DOI 10.1038/sj/bjc/6600214
   Chida D, 2007, P NATL ACAD SCI USA, V104, P18205, DOI 10.1073/pnas.0706953104
   Ching S, 2009, GENESIS, V47, P628, DOI 10.1002/dvg.20532
   Chompret A, 2000, BRIT J CANCER, V82, P1932
   Chompret A, 2001, J MED GENET, V38, P43, DOI 10.1136/jmg.38.1.43
   Clark AJL, 2009, BEST PRACT RES CL EN, V23, P159, DOI 10.1016/j.beem.2008.09.006
   CLARK AJL, 1993, LANCET, V341, P461, DOI 10.1016/0140-6736(93)90208-X
   Clement K, 2008, J CLIN ENDOCR METAB, V93, P4955, DOI 10.1210/jc.2008-1164
   Clements WM, 2002, CANCER RES, V62, P3503
   Clipsham R, 2003, MOL GENET METAB, V80, P81, DOI 10.1016/j.ymgme.2003.08.023
   Coll AP, 2004, ENDOCRINOLOGY, V145, P4721, DOI 10.1210/en.2004-0491
   Conkrite K, 2012, J CLIN INVEST, V122, P1726, DOI 10.1172/JCI61403
   Corrêa Fernanda H.S., 2004, Arq Bras Endocrinol Metab, V48, P499, DOI 10.1590/S0004-27302004000400010
   Coulter CL, 2005, TRENDS ENDOCRIN MET, V16, P235, DOI 10.1016/j.tem.2005.05.010
   Coutant R, 2007, J CLIN ENDOCR METAB, V92, P2868, DOI 10.1210/jc.2007-0024
   Crawford PA, 1998, MOL CELL BIOL, V18, P2949, DOI 10.1128/MCB.18.5.2949
   Crowder R. E., 1957, CONT EMBRYOL, V251, P195
   Cui SY, 2004, DEVELOPMENT, V131, P4095, DOI 10.1242/dev.01266
   Custodio G, 2013, J CLIN ONCOL, V31, P2619, DOI 10.1200/JCO.2012.46.3711
   Custodio G, 2012, MOL CELL ENDOCRINOL, V351, P44, DOI 10.1016/j.mce.2011.10.019
   de Fraipont F, 2005, J CLIN ENDOCR METAB, V90, P1819, DOI 10.1210/jc.2004-1075
   De Martino MC, 2013, J CLIN ENDOCR METAB, V98, P4080, DOI 10.1210/jc.2013-2165
   de Reynies A, 2009, J CLIN ONCOL, V27, P1108, DOI 10.1200/JCO.2008.18.5678
   DEFROMENTEL CC, 1992, GENE CHROMOSOME CANC, V4, P1
   Demars J, 2012, CLIN GENET, V81, P350, DOI 10.1111/j.1399-0004.2011.01822.x
   DiGiammarino EL, 2002, NAT STRUCT BIOL, V9, P12, DOI 10.1038/nsb730
   Doghman M, 2008, J CLIN ENDOCR METAB, V93, P3222, DOI 10.1210/jc.2008-0247
   Doghman M, 2010, CANCER RES, V70, P4666, DOI 10.1158/0008-5472.CAN-09-3970
   Dohna M, 2000, GENE CHROMOSOME CANC, V28, P145, DOI 10.1002/(SICI)1098-2264(200006)28:2<145::AID-GCC3>3.3.CO;2-Z
   Drelon C, 2012, PLOS ONE, V7, DOI 10.1371/journal.pone.0044171
   Dubourg C, 2004, HUM MUTAT, V24, P43, DOI 10.1002/humu.20056
   Else T, 2005, TRENDS ENDOCRIN MET, V16, P458, DOI 10.1016/j.tem.2005.10.004
   Else T, 2009, CANCER CELL, V15, P465, DOI 10.1016/j.ccr.2009.04.011
   ESTIVARIZ FE, 1988, J ENDOCRINOL, V116, P207, DOI 10.1677/joe.0.1160207
   ESTIVARIZ FE, 1988, J ENDOCRINOL, V116, P201, DOI 10.1677/joe.0.1160201
   ESTIVARIZ FE, 1982, NATURE, V297, P419, DOI 10.1038/297419a0
   Fabbri HC, 2014, BMC MED GENET, V15, DOI 10.1186/1471-2350-15-7
   Fan WQ, 2003, BIOCHEM BIOPH RES CO, V311, P987, DOI 10.1016/j.bbrc.2003.10.096
   Farooqi IS, 2006, DIABETES, V55, P2549, DOI 10.2337/db06-0214
   Fassnacht M, 2003, J CLIN ENDOCR METAB, V88, P2171, DOI 10.1210/jc.2002-021318
   Fernandez-Ranvier GG, 2008, ARCH SURG-CHICAGO, V143, P841, DOI 10.1001/archsurg.143.9.841
   Fernandez-Ranvier GG, 2008, WORLD J SURG, V32, P873, DOI 10.1007/s00268-008-9521-0
   Ferraz-De-Souza B, 2009, J CLIN ENDOCR METAB, V94, P678, DOI 10.1210/jc.2008-1064
   Ferruzzi P, 2005, J CLIN ENDOCR METAB, V90, P1332, DOI 10.1210/jc.2004-0978
   Fonseca AL, 2012, GENE CHROMOSOME CANC, V51, P949, DOI 10.1002/gcc.21978
   Fragoso MCBV, 2012, EUR J ENDOCRINOL, V166, P61, DOI 10.1530/EJE-11-0806
   Freedman BD, 2013, DEV CELL, V26, P666, DOI 10.1016/j.devcel.2013.07.016
   Freeman H, 2006, BIOCHEM SOC T, V34, P806, DOI 10.1042/BST0340806
   FUHRMAN SA, 1982, AM J SURG PATHOL, V6, P655, DOI 10.1097/00000478-198210000-00007
   Gatta-Cherifi B, 2012, EUR J ENDOCRINOL, V166, P269, DOI 10.1530/EJE-11-0679
   Gaujoux S, 2013, PLOS ONE, V8, DOI 10.1371/journal.pone.0055743
   Gaujoux S, 2011, CLIN CANCER RES, V17, P328, DOI 10.1158/1078-0432.CCR-10-2006
   Gaujoux S, 2010, CLIN CANCER RES, V16, P5133, DOI 10.1158/1078-0432.CCR-10-1497
   Gekle M, 2009, PFLUG ARCH EUR J PHY, V458, P231, DOI 10.1007/s00424-008-0616-0
   GESSLER M, 1990, NATURE, V343, P774, DOI 10.1038/343774a0
   Giacomazzi J, 2013, VIRCHOWS ARCH, V463, P17, DOI 10.1007/s00428-013-1439-8
   GICQUEL C, 1994, J CLIN ENDOCR METAB, V78, P1444, DOI 10.1210/jc.78.6.1444
   Gicquel C, 1997, J CLIN ENDOCR METAB, V82, P2559, DOI 10.1210/jc.82.8.2559
   Gicquel C, 2001, CANCER RES, V61, P6762
   Giles RH, 2003, BBA-REV CANCER, V1653, P1, DOI 10.1016/S0304-419X(03)00005-2
   Giordano TJ, 2009, CLIN CANCER RES, V15, P668, DOI 10.1158/1078-0432.CCR-08-1067
   Giordano TJ, 2003, AM J PATHOL, V162, P521, DOI 10.1016/S0002-9440(10)63846-1
   GRAY ES, 1980, AM J OBSTET GYNECOL, V137, P491, DOI 10.1016/0002-9378(80)91134-5
   Grumbach MM, 2003, ANN INTERN MED, V138, P424, DOI 10.7326/0003-4819-138-5-200303040-00013
   Guaragna MS, 2013, BIOCHEM BIOPH RES CO, V441, P371, DOI 10.1016/j.bbrc.2013.10.064
   Guimier A, 2013, J ENDOCRINOL INVEST, V36, P1000, DOI 10.3275/9022
   Gummow BM, 2003, J BIOL CHEM, V278, P26572, DOI 10.1074/jbc.M212677200
   Gummow BM, 2006, MOL ENDOCRINOL, V20, P2711, DOI 10.1210/me.2005-0461
   Guo X, 2007, EMBO J, V26, P4709, DOI 10.1038/sj.emboj.7601893
   HABER DA, 1990, CELL, V61, P1257, DOI 10.1016/0092-8674(90)90690-G
   HAEGEL H, 1995, DEVELOPMENT, V121, P3529
   Hammer GD, 1999, FRONT NEUROENDOCRIN, V20, P199, DOI 10.1006/frne.1999.0182
   Hammer GD, 2005, ENDOCRINOLOGY, V146, P1018, DOI 10.1210/en.2004-1385
   Hanley NA, 2001, MOL ENDOCRINOL, V15, P57, DOI 10.1210/me.15.1.57
   Hao HX, 2012, NATURE, V485, P195, DOI 10.1038/nature11019
   Harding B, 2009, ENDOCR-RELAT CANCER, V16, P1313, DOI 10.1677/ERC-09-0082
   Hasegawa T, 2004, J CLIN ENDOCR METAB, V89, P5930, DOI 10.1210/jc.2004-0935
   Hatano O, 1996, GENES CELLS, V1, P663, DOI 10.1046/j.1365-2443.1996.00254.x
   HATANO O, 1994, DEVELOPMENT, V120, P2787
   Hattangady NG, 2012, MOL CELL ENDOCRINOL, V350, P151, DOI 10.1016/j.mce.2011.07.034
   Heaton JH, 2012, AM J PATHOL, V181, P1017, DOI 10.1016/j.ajpath.2012.05.026
   Heikkila M, 2002, ENDOCRINOLOGY, V143, P4358, DOI 10.1210/en.2002-220275
   HENRY I, 1989, HUM GENET, V81, P273, DOI 10.1007/BF00279003
   Heppner C, 1999, J CLIN ENDOCR METAB, V84, P216, DOI 10.1210/jc.84.1.216
   Herrmann LJM, 2012, J CLIN ENDOCR METAB, V97, pE476, DOI 10.1210/jc.2011-1982
   Hershkovitz L, 2007, ENDOCRINOLOGY, V148, P976, DOI 10.1210/en.2006-1100
   Hisada M, 1998, JNCI-J NATL CANCER I, V90, P606, DOI 10.1093/jnci/90.8.606
   Hockemeyer D, 2007, NAT STRUCT MOL BIOL, V14, P754, DOI 10.1038/nsmb1270
   Holland JD, 2013, CURR OPIN CELL BIOL, V25, P254, DOI 10.1016/j.ceb.2013.01.004
   HOLLSTEIN M, 1991, SCIENCE, V253, P49, DOI 10.1126/science.1905840
   HONDA S, 1993, J BIOL CHEM, V268, P7494
   Hosogi H, 2009, JPN J CLIN ONCOL, V39, P837, DOI 10.1093/jjco/hyp093
   Hossain A, 2003, J BIOL CHEM, V278, P26511, DOI 10.1074/jbc.M300804200
   Houghtaling BR, 2004, CURR BIOL, V14, P1621, DOI 10.1016/j.cub.2004.08.052
   Huang CCJ, 2010, ENDOCRINOLOGY, V151, P1119, DOI 10.1210/en.2009-0814
   Hughes CR, 2012, J CLIN INVEST, V122, P814, DOI 10.1172/JCI60224
   Hutz JE, 2006, MOL GENET METAB, V88, P66, DOI 10.1016/j.ymgme.2006.01.006
   IKEDA Y, 1994, MOL ENDOCRINOL, V8, P654, DOI 10.1210/me.8.5.654
   IKEDA Y, 1993, MOL ENDOCRINOL, V7, P852, DOI 10.1210/me.7.7.852
   IKEDA Y, 1995, MOL ENDOCRINOL, V9, P478, DOI 10.1210/me.9.4.478
   ILVESMAKI V, 1993, J ENDOCRINOL, V137, P533, DOI 10.1677/joe.0.1370533
   ILVESMAKI V, 1993, MOL CELL ENDOCRINOL, V97, P71, DOI 10.1016/0303-7207(93)90212-3
   INGRAHAM HA, 1994, GENE DEV, V8, P2302, DOI 10.1101/gad.8.19.2302
   Inui M, 2010, NAT REV MOL CELL BIO, V11, P252, DOI 10.1038/nrm2868
   Ito M, 1997, MOL CELL BIOL, V17, P1476, DOI 10.1128/MCB.17.3.1476
   Jackson RS, 1997, NAT GENET, V16, P303, DOI 10.1038/ng0797-303
   Jacobs Y, 1999, MOL CELL BIOL, V19, P5134, DOI 10.1128/mcb.19.7.5134
   Jadhav U, 2011, MOL CELL ENDOCRINOL, V346, P65, DOI 10.1016/j.mce.2011.04.017
   Jeays-Ward K, 2003, DEVELOPMENT, V130, P3663, DOI 10.1242/dev.00591
   Jordan BK, 2001, AM J HUM GENET, V68, P1102, DOI 10.1086/320125
   Jordan BK, 2003, P NATL ACAD SCI USA, V100, P10866, DOI 10.1073/pnas.1834480100
   Kang S, 1997, NAT GENET, V15, P266, DOI 10.1038/ng0397-266
   Karamurzin Y, 2012, HUM PATHOL, V43, P1677, DOI 10.1016/j.humpath.2011.12.012
   Karpac J, 2005, ENDOCRINOLOGY, V146, P2555, DOI 10.1210/en.2004-1290
   Keegan CE, 2005, HUM MOL GENET, V14, P113, DOI 10.1093/hmg/ddi011
   Keegan CE, 2002, TRENDS ENDOCRIN MET, V13, P200, DOI 10.1016/S1043-2760(02)00602-1
   Kelly VR, 2010, MOL ENDOCRINOL, V24, P2281, DOI 10.1210/me.2010-0133
   Khalfallah O, 2009, STEM CELLS, V27, P1529, DOI 10.1002/stem.78
   Kikuchi A, 2003, CANCER SCI, V94, P225, DOI 10.1111/j.1349-7006.2003.tb01424.x
   Kim AC, 2008, DEVELOPMENT, V135, P2593, DOI 10.1242/dev.021493
   Kim AC, 2009, ENDOCR REV, V30, P241, DOI 10.1210/er.2008-0039
   King P, 2009, P NATL ACAD SCI USA, V106, P21185, DOI 10.1073/pnas.0909471106
   Kjellman M, 1996, CANCER RES, V56, P4219
   Kjellman M, 1999, J CLIN ENDOCR METAB, V84, P730, DOI 10.1210/jc.84.2.730
   Kohler B, 2008, HUM MUTAT, V29, P59, DOI 10.1002/humu.20588
   Kohler B, 2009, EUR J ENDOCRINOL, V161, P237, DOI 10.1530/EJE-09-0067
   KREIDBERG JA, 1993, CELL, V74, P679, DOI 10.1016/0092-8674(93)90515-R
   Krude H, 2003, J CLIN ENDOCR METAB, V88, P4633, DOI 10.1210/jc.2003-030502
   Krude H, 1998, NAT GENET, V19, P155, DOI 10.1038/509
   Kuhl SJ, 2013, BBA-GEN SUBJECTS, V1830, P2297, DOI 10.1016/j.bbagen.2012.08.010
   LALA DS, 1992, MOL ENDOCRINOL, V6, P1249, DOI 10.1210/me.6.8.1249
   Lalli E, 2003, MOL ENDOCRINOL, V17, P1445, DOI 10.1210/me.2003-0159
   Lalli E, 1997, MOL ENDOCRINOL, V11, P1950, DOI 10.1210/me.11.13.1950
   Lalli E, 1998, ENDOCRINOLOGY, V139, P4237, DOI 10.1210/en.139.10.4237
   Lam WWK, 1999, J MED GENET, V36, P518
   Lamolet B, 2001, CELL, V104, P849, DOI 10.1016/S0092-8674(01)00282-3
   Lapunzina P, 2005, AM J MED GENET C, V137C, P53, DOI 10.1002/ajmg.c.30064
   Latronico AC, 2001, J CLIN ENDOCR METAB, V86, P4970, DOI 10.1210/jc.86.10.4970
   Lau SK, 2009, HUM PATHOL, V40, P757, DOI 10.1016/j.humpath.2009.03.010
   Laurell C, 2009, EUR J ENDOCRINOL, V161, P141, DOI 10.1530/EJE-09-0068
   Laurent-Puig P, 2001, GASTROENTEROLOGY, V120, P1763, DOI 10.1053/gast.2001.24798
   Lazaro L, 2004, AM J MED GENET A, V129A, P21, DOI 10.1002/ajmg.a.30110
   Lee FY, 2011, DEV CELL, V21, P315, DOI 10.1016/j.devcel.2011.06.028
   Lefrancois-Martinez AM, 2004, J CLIN ENDOCR METAB, V89, P3010, DOI 10.1210/jc.2003-031830
   Lehmann SG, 2002, P NATL ACAD SCI USA, V99, P8225, DOI 10.1073/pnas.122044099
   LI FP, 1988, CANCER RES, V48, P5358
   LI FP, 1969, ANN INTERN MED, V71, P747, DOI 10.7326/0003-4819-71-4-747
   Li M, 1998, AM J MED GENET, V79, P253
   Li Madeline, 1997, Current Opinion in Pediatrics, V9, P623, DOI 10.1097/00008480-199712000-00012
   Libe R, 2005, EUR J ENDOCRINOL, V153, P477, DOI 10.1530/eje.1.02004
   Libe R, 2007, CLIN CANCER RES, V13, P844, DOI 10.1158/1078-0432.CCR-06-2085
   Lienhardt A, 2002, HORM RES, V57, P71, DOI 10.1159/000058105
   Lin L, 2007, J CLIN ENDOCR METAB, V92, P991, DOI 10.1210/jc.2006-1672
   Liu D, 2004, NAT CELL BIOL, V6, P673, DOI 10.1038/ncb1142
   Logan CY, 2004, ANNU REV CELL DEV BI, V20, P781, DOI 10.1146/annurev.cellbio.20.010403.113126
   Logie A, 1999, J MOL ENDOCRINOL, V23, P23, DOI 10.1677/jme.0.0230023
   Lombardi CP, 2006, BIOMED PHARMACOTHER, V60, P186, DOI 10.1016/j.biopha.2006.03.006
   Lourenco D, 2009, NEW ENGL J MED, V360, P1200, DOI 10.1056/NEJMoa0806228
   LOWRY PJ, 1983, NATURE, V306, P70, DOI 10.1038/306070a0
   Lu J, 2005, NATURE, V435, P834, DOI 10.1038/nature03702
   Lu JR, 1998, MECH DEVELOP, V73, P23, DOI 10.1016/S0925-4773(98)00030-6
   LUO XR, 1994, CELL, V77, P481, DOI 10.1016/0092-8674(94)90211-9
   LUO XR, 1995, MOL ENDOCRINOL, V9, P1233, DOI 10.1210/me.9.9.1233
   Luton JP, 2000, EUR J ENDOCRINOL, V143, P111, DOI 10.1530/eje.0.1430111
   LYNCH HT, 1966, ARCH INTERN MED, V117, P206, DOI 10.1001/archinte.117.2.206
   Mallet D, 2004, J CLIN ENDOCR METAB, V89, P4829, DOI 10.1210/jc.2004-0670
   Mantero F, 2000, J CLIN ENDOCR METAB, V85, P637, DOI 10.1210/jc.85.2.637
   Marchesa P, 1997, DIS COLON RECTUM, V40, P1023, DOI 10.1007/BF02050923
   Marney AM, 2007, CLIN SCI, V113, P267, DOI 10.1042/CS20070123
   Masi G, 2009, J ENDOCRINOL INVEST, V32, P597, DOI 10.1007/BF03346515
   Meeks JJ, 2003, NAT GENET, V34, P32, DOI 10.1038/ng1141
   Meimaridou E, 2013, MOL CELL ENDOCRINOL, V371, P195, DOI 10.1016/j.mce.2012.12.010
   Meimaridou E, 2012, NAT GENET, V44, P740, DOI 10.1038/ng.2299
   Melo KFS, 2002, J CLIN ENDOCR METAB, V87, P2500, DOI 10.1210/jc.87.6.2500
   Mendiratta MS, 2011, INT J PEDIATR ENDOCR, DOI 10.1186/1687-9856-2011-5
   MESIANO S, 1993, J CLIN ENDOCR METAB, V76, P968, DOI 10.1210/jc.76.4.968
   Mesiano S, 1997, ENDOCR REV, V18, P378, DOI 10.1210/er.18.3.378
   Metherell LA, 2005, NAT GENET, V37, P166, DOI 10.1038/ng1501
   Metherell LA, 2006, BEST PRACT RES CL EN, V20, P547, DOI 10.1016/j.beem.2006.09.002
   Metherell LA, 2009, J CLIN ENDOCR METAB, V94, P3865, DOI 10.1210/jc.2009-0467
   Miller EH, 1927, AM J ANAT, V40, P251
   Warman DM, 2011, HORM RES PAEDIAT, V75, P70, DOI 10.1159/000320029
   Monticone S, 2012, NAT REV ENDOCRINOL, V8, P668, DOI 10.1038/nrendo.2012.155
   Moore AW, 1999, DEVELOPMENT, V126, P1845
   Morin E, 2012, J CLIN ENDOCR METAB, V97, pE202, DOI 10.1210/jc.2011-2321
   MOROHASHI K, 1994, MOL ENDOCRINOL, V8, P643, DOI 10.1210/me.8.5.643
   MOROHASHI K, 1992, J BIOL CHEM, V267, P17913
   Morohashi K, 1999, BLOOD, V93, P1586
   Nachtigal MW, 1998, CELL, V93, P445, DOI 10.1016/S0092-8674(00)81172-1
   NAYLOR EW, 1981, CLIN GENET, V20, P67
   Nedumaran B, 2009, J BIOL CHEM, V284, P27511, DOI 10.1074/jbc.M109.034660
   NICKERSON PA, 1969, AM J PATHOL, V57, P335
   OGAWA O, 1993, NATURE, V362, P749, DOI 10.1038/362749a0
   OHGAKI H, 1993, INT J CANCER, V54, P408, DOI 10.1002/ijc.2910540310
   Ozata DM, 2011, ENDOCR-RELAT CANCER, V18, P643, DOI 10.1530/ERC-11-0082
   PAINTER TA, 1985, CANCER, V55, P2001, DOI 10.1002/1097-0142(19850501)55:9<2001::AID-CNCR2820550929>3.0.CO;2-7
   Patterson Erin E, 2011, Cancer, V117, P1630, DOI 10.1002/cncr.25724
   Pedreira CC, 2004, J PEDIATR-US, V144, P274, DOI 10.1016/j.jpeds.2003.09.052
   PELLEGRINO C, 1963, EXP CELL RES, V31, P167, DOI 10.1016/0014-4827(63)90165-4
   PELLETIER J, 1991, NATURE, V353, P431, DOI 10.1038/353431a0
   PELLETIER J, 1991, CELL, V67, P437, DOI 10.1016/0092-8674(91)90194-4
   PERRONE RD, 1986, AM J PHYSIOL, V250, pE1, DOI 10.1152/ajpendo.1986.250.1.E1
   Phelan JK, 2001, HUM MUTAT, V18, P472, DOI 10.1002/humu.1225
   Philibert P, 2010, REPROD BIOL ENDOCRIN, V8, P28
   Philibert P, 2007, HUM REPROD, V22, P3255, DOI 10.1093/humrep/dem278
   Philibert P, 2008, J CLIN ENDOCR METAB, V93, P895, DOI 10.1210/jc.2007-2023
   Quaggin SE, 1998, MECH DEVELOP, V71, P37, DOI 10.1016/S0925-4773(97)00201-3
   Ragazzon B, 2014, EUR J ENDOCRINOL, V170, P385, DOI 10.1530/EJE-13-0778
   Ragazzon B, 2011, ENDOCR-RELAT CANCER, V18, pR15, DOI 10.1530/ERC-10-0220
   Ragazzon B, 2010, CANCER RES, V70, P8276, DOI 10.1158/0008-5472.CAN-10-2014
   Rainey WE, 2004, SEMIN REPROD MED, V22, P327, DOI 10.1055/s-2004-861549
   Rainey WE, 2004, OBSTET GYN CLIN N AM, V31, P817, DOI 10.1016/j.ogc.2004.08.006
   Rainey WE, 1999, MOL CELL ENDOCRINOL, V151, P151, DOI 10.1016/S0303-7207(99)00051-9
   Rainey WE, 2008, J STEROID BIOCHEM, V108, P281, DOI 10.1016/j.jsbmb.2007.09.015
   RAINIER S, 1993, NATURE, V362, P747, DOI 10.1038/362747a0
   Raymond VM, 2013, J CLIN ONCOL, V31, P3012, DOI 10.1200/JCO.2012.48.0988
   Raymond VM, 2013, J CLIN ENDOCR METAB, V98, pE119, DOI 10.1210/jc.2012-2198
   Rechache NS, 2012, J CLIN ENDOCR METAB, V97, pE1004, DOI 10.1210/jc.2011-3298
   Refaie S, 2012, J BIOL CHEM, V287, P14703, DOI 10.1074/jbc.M111.323220
   Reincke M, 1998, J CLIN ENDOCR METAB, V83, P2597, DOI 10.1210/jc.83.7.2597
   REINCKE M, 1994, J CLIN ENDOCR METAB, V78, P790, DOI 10.1210/jc.78.3.790
   Reincke M, 1997, J CLIN ENDOCR METAB, V82, P3054, DOI 10.1210/jc.82.9.3054
   Reuter AL, 2007, EUR J ENDOCRINOL, V157, P233, DOI 10.1530/EJE-07-0113
   Ribeiro RC, 2001, P NATL ACAD SCI USA, V98, P9330, DOI 10.1073/pnas.161479898
   Roessler E, 1997, HUM GENET, V100, P172, DOI 10.1007/s004390050486
   Ronchi CL, 2013, PLOS ONE, V8, DOI 10.1371/journal.pone.0073959
   Rosenberg D, 2003, J CLIN ENDOCR METAB, V88, P3958, DOI 10.1210/jc.2003-030070
   Sablin EP, 2008, P NATL ACAD SCI USA, V105, P18390, DOI 10.1073/pnas.0808936105
   SADOVSKY Y, 1995, P NATL ACAD SCI USA, V92, P10939, DOI 10.1073/pnas.92.24.10939
   Sahut-Barnola I, 2010, PLOS GENET, V6, DOI 10.1371/journal.pgen.1000980
   SASANO H, 1995, J CLIN ENDOCR METAB, V80, P2378, DOI 10.1210/jc.80.8.2378
   Scheys JO, 2011, ENDOCRINOLOGY, V152, P3430, DOI 10.1210/en.2010-0986
   Schmitz KJ, 2011, J CLIN PATHOL, V64, P529, DOI 10.1136/jcp.2010.085621
   Schnabel CA, 2003, GENESIS, V37, P123, DOI 10.1002/gene.10235
   Schulte DM, 2007, GENE EXPR PATTERNS, V7, P72, DOI 10.1016/j.modgep.2006.05.009
   Schulte KM, 2000, J CLIN ENDOCR METAB, V85, P441, DOI 10.1210/jc.85.1.441
   Schulte KM, 1999, HUM GENET, V105, P603, DOI 10.1007/s004390051152
   Seidinger AL, 2011, CANCER-AM CANCER SOC, V117, P2228, DOI 10.1002/cncr.25826
   SEKI M, 1992, HUM GENET, V89, P298
   Sherr CJ, 2002, CANCER CELL, V2, P103, DOI 10.1016/S1535-6108(02)00102-2
   Shimizu M, 2009, CANCER SCI, V100, P369, DOI 10.1111/j.1349-7006.2008.01045.x
   Shin SH, 1999, P NATL ACAD SCI USA, V96, P2880, DOI 10.1073/pnas.96.6.2880
   SHINODA K, 1995, DEV DYNAM, V204, P22, DOI 10.1002/aja.1002040104
   Sidhu S, 2005, EJSO, V31, P549, DOI 10.1016/j.ejso.2005.01.013
   Sidhu S, 2002, J CLIN ENDOCR METAB, V87, P3467, DOI 10.1210/jc.87.7.3467
   SKELTON FR, 1959, PHYSIOL REV, V39, P162, DOI 10.1152/physrev.1959.39.1.162
   Slater EP, 2006, EUR J ENDOCRINOL, V154, P587, DOI 10.1530/eje.1.02116
   Smith TGPJ, 2000, DIS COLON RECTUM, V43, P1739
   Soon PSH, 2009, ENDOCR-RELAT CANCER, V16, P573, DOI 10.1677/ERC-08-0237
   Soon PSH, 2009, CLIN CANCER RES, V15, P7684, DOI 10.1158/1078-0432.CCR-09-1587
   Spencer SJ, 1999, J CLIN ENDOCR METAB, V84, P1110, DOI 10.1210/jc.84.3.1110
   Sperling S, 2005, HUM MUTAT, V26, P575, DOI 10.1002/humu.20262
   STARK K, 1994, NATURE, V372, P679, DOI 10.1038/372679a0
   Stephan EA, 2008, MOL CANCER THER, V7, P425, DOI 10.1158/1535-7163.MCT-07-0267
   SUCHESTON ME, 1970, OBSTET GYNECOL, V35, P544
   SUCHESTON ME, 1968, J MORPHOL, V126, P477, DOI 10.1002/jmor.1051260408
   Swain A, 1998, NATURE, V391, P761, DOI 10.1038/35799
   Szabo DR, 2014, CELL MOL LIFE SCI, V71, P917, DOI 10.1007/s00018-013-1408-z
   Szabo PM, 2010, ONCOGENE, V29, P3163, DOI 10.1038/onc.2010.80
   Tadjine M, 2008, CLIN ENDOCRINOL, V69, P367, DOI 10.1111/j.1365-2265.2008.03273.x
   Tadjine M, 2008, CLIN ENDOCRINOL, V68, P264, DOI 10.1111/j.1365-2265.2007.03033.x
   TAKAYAMA K, 1995, J CLIN ENDOCR METAB, V80, P2815, DOI 10.1210/jc.80.9.2815
   Tamura M, 2001, MECH DEVELOP, V102, P135, DOI 10.1016/S0925-4773(01)00298-2
   Tan TY, 2006, AM J MED GENET A, V140A, P1778, DOI 10.1002/ajmg.a.31365
   Tien ES, 2004, J BIOL CHEM, V279, P24053, DOI 10.1074/jbc.M401489200
   Tinat J, 2009, J CLIN ONCOL, V27, pE108, DOI 10.1200/JCO.2009.22.7967
   Tissier F, 2005, CANCER RES, V65, P7622, DOI 10.1158/0008-5472.CAN-05-0593
   Tombol Z, 2009, ENDOCR-RELAT CANCER, V16, P895, DOI 10.1677/ERC-09-0096
   Toye AA, 2005, DIABETOLOGIA, V48, P675, DOI 10.1007/s00125-005-1680-z
   TRAILL Z, 1995, AM J ROENTGENOL, V165, P1460, DOI 10.2214/ajr.165.6.7484586
   Treier M, 1998, GENE DEV, V12, P1691, DOI 10.1101/gad.12.11.1691
   Vainio S, 1999, NATURE, V397, P405, DOI 10.1038/17068
   Val P, 2007, DEVELOPMENT, V134, P2349, DOI 10.1242/dev.004390
   van Amerongen R, 2009, DEVELOPMENT, V136, P3205, DOI 10.1242/dev.033910
   Varley JM, 1999, AM J HUM GENET, V65, P995, DOI 10.1086/302575
   Velazquez-Fernandez D, 2005, SURGERY, V138, P1087, DOI 10.1016/j.surg.2005.09.031
   Vidal V, 2000, ENDOCR RES, V26, P1075, DOI 10.3109/07435800009048640
   Vilain E, 1999, J CLIN ENDOCR METAB, V84, P4335, DOI 10.1210/jc.84.12.4335
   Vlangos CN, 2009, DEV BIOL, V334, P418, DOI 10.1016/j.ydbio.2009.07.038
   Volante M, 2008, J CLIN PATHOL, V61, P787, DOI 10.1136/jcp.2007.050625
   VOUTILAINEN R, 1987, P NATL ACAD SCI USA, V84, P1590, DOI 10.1073/pnas.84.6.1590
   WAGNER J, 1994, JNCI-J NATL CANCER I, V86, P1707, DOI 10.1093/jnci/86.22.1707
   Wakatsuki S, 1998, HUM PATHOL, V29, P302, DOI 10.1016/S0046-8177(98)90052-1
   Wang BL, 2000, CELL, V100, P423, DOI 10.1016/S0092-8674(00)80678-9
   Warthin AS, 1913, CA-CANCER J CLIN, V35, P348
   West AN, 2007, CANCER RES, V67, P600, DOI 10.1158/0008-5472.CAN-06-3767
   Wood MA, 2013, DEVELOPMENT, V140, P4522, DOI 10.1242/dev.092775
   Wood MA, 2011, MOL CELL ENDOCRINOL, V336, P206, DOI 10.1016/j.mce.2010.11.012
   Wrobel KH, 1999, ANAT EMBRYOL, V199, P301, DOI 10.1007/s004290050230
   Xin HW, 2007, NATURE, V445, P559, DOI 10.1038/nature05469
   Xu M, 2014, J BIOMED SCI, V21, DOI 10.1186/1423-0127-21-7
   Yamakita N, 1997, INTERNAL MED, V36, P536, DOI 10.2169/internalmedicine.36.536
   YANO T, 1989, J NATL CANCER I, V81, P518, DOI 10.1093/jnci/81.7.518
   Yates LA, 2013, CELL, V153, P516, DOI 10.1016/j.cell.2013.04.003
   Ye JZS, 2004, GENE DEV, V18, P1649, DOI 10.1101/gad.1215404
   Yu RN, 1998, MOL ENDOCRINOL, V12, P1010, DOI 10.1210/me.12.7.1010
   Yu RN, 1998, NAT GENET, V20, P353, DOI 10.1038/3822
   Zazopoulos E, 1997, NATURE, V390, P311, DOI 10.1038/36899
   Zhang PM, 1997, NATURE, V387, P151, DOI 10.1038/387151a0
   Zhao JM, 1999, AM J PATHOL, V155, P1039, DOI 10.1016/S0002-9440(10)65205-4
   Zhao JM, 2002, GENE CHROMOSOME CANC, V34, P48, DOI 10.1002/gcc.10035
   Zubair M, 2008, MOL CELL BIOL, V28, P7030, DOI 10.1128/MCB.00900-08
   Zubair M, 2006, MOL CELL BIOL, V26, P4111, DOI 10.1128/MCB.00222-06
   Zwermann O, 2000, EUR J ENDOCRINOL, V142, P689, DOI 10.1530/eje.0.1420689
NR 359
TC 6
Z9 6
U1 0
U2 14
PU WILEY
PI HOBOKEN
PA 111 RIVER ST, HOBOKEN, NJ 07030 USA
SN 2040-4603
J9 COMPR PHYSIOL
JI Compr. Physiol.
PD JAN
PY 2015
VL 5
IS 1
BP 293
EP 326
DI 10.1002/cphy.c140010
PG 34
WC Physiology
WE Science Citation Index Expanded (SCI-EXPANDED)
SC Physiology
GA CE0JS
UT WOS:000351490900011
PM 25589272
DA 2023-08-27
ER

PT J
AU de Krijger, RR
   van Nederveen, FH
   Korpershoek, E
   Dinjens, WNM
AF de Krijger, Ronald R.
   van Nederveen, Francien H.
   Korpershoek, Esther
   Dinjens, Winand N. M.
TI New developments in the detection of the clinical behavior of
   pheochromocytomas and paragangliomas
SO ENDOCRINE PATHOLOGY
LA English
DT Article
DE pheochromocytoma; paraganglioma; clinical behavior; detection
ID SPORADIC PHEOCHROMOCYTOMAS; MALIGNANT PHEOCHROMOCYTOMA; PROGNOSTIC
   VALUE; CHROMOSOMES 1P; EXPRESSION; BENIGN; MARKERS; PREDICT; LOSSES; 3Q
AB Pheochromocytomas (PCC) are catecholamine-producing tumors that are, by definition, located in the adrenal medulla. Extra-adrenal catecholamine-producing tumors are called paragangliomas (PGL), which should be distinguished from head and neck paragangliomas, which are of parasympathetic origin. As is true for many (neuro)endocrine tumors, but unlike most other epithelial tumors, histopathological analysis does not allow a distinction to be made between PCC and PGL that will follow a benign course and those that have metastasized or will do so, a condition associated with poor prognosis. Therefore, many studies have been undertaken in the past decade, with the aim of providing a marker or a set of markers that allows clinical behavior in PCC and PGL to be predicted. Despite promising results in some areas, such as histopathological scoring systems,, the use of the MIB-1 labeling index, and the analysis of telomerase activity, no single test or combination of tests has thus far yielded sufficiently high sensitivity and specificity to result in widespread acceptance in every day clinical practice. The relative rarity of PCC and PGL combined with a frequency of malignancy from as low as 2% up to 25% has hampered the power of past research and can only be overcome by multicenter collaborative efforts. In this article, recent attempts at marker detection, such as those mentioned above, as well as emerging knowledge on the molecular abnormalities in benign and malignant PCC and PGL will be presented.
C1 Univ Med Ctr, Josephine Nefkens Inst, Erasmus MC, Dept Pathol, NL-3000 DR Rotterdam, Netherlands.
C3 Erasmus University Rotterdam; Erasmus MC
RP de Krijger, RR (通讯作者)，Univ Med Ctr, Josephine Nefkens Inst, Erasmus MC, Dept Pathol, Room Be222,POB 1738, NL-3000 DR Rotterdam, Netherlands.
EM r.dekrijger@erasmusmc.nl
RI de Krijger, Ronald/J-2564-2019
CR August C, 2004, MODERN PATHOL, V17, P1119, DOI 10.1038/modpathol.3800160
   Boltze C, 2003, J CLIN ENDOCR METAB, V88, P4280, DOI 10.1210/jc.2002-021299
   Clarke MR, 1998, HUM PATHOL, V29, P522, DOI 10.1016/S0046-8177(98)90070-3
   Dannenberg H, 2000, AM J PATHOL, V157, P353, DOI 10.1016/S0002-9440(10)64547-6
   de Krijger RR, 1999, J PATHOL, V188, P51
   Edstrom E, 2000, AM J PATHOL, V156, P651, DOI 10.1016/S0002-9440(10)64769-4
   Eisenhofer G, 2004, ENDOCR-RELAT CANCER, V11, P897, DOI 10.1677/erc.1.00838
   Elder EE, 2003, MODERN PATHOL, V16, P246, DOI 10.1097/01.MP.0000056982.07160.E3
   Gupta D, 2000, APPL IMMUNOHISTO M M, V8, P267, DOI 10.1097/00022744-200012000-00003
   Isobe K, 2004, ENDOCR J, V51, P47, DOI 10.1507/endocrj.51.47
   Kimura N, 2005, ENDOCR PATHOL, V16, P23, DOI 10.1385/EP:16:1:023
   Kubota Y, 1998, CANCER, V82, P176, DOI 10.1002/(SICI)1097-0142(19980101)82:1<176::AID-CNCR22>3.3.CO;2-N
   Nagura S, 1999, MODERN PATHOL, V12, P1107
   Thompson LDR, 2002, AM J SURG PATHOL, V26, P551, DOI 10.1097/00000478-200205000-00002
   Valk PJM, 2005, CURR OPIN HEMATOL, V12, P76, DOI 10.1097/01.moh.0000149610.14438.9a
   van der Harst E, 2002, EUR J ENDOCRINOL, V147, P85, DOI 10.1530/eje.0.1470085
   van der Harst E, 2000, J PATHOL, V191, P175, DOI 10.1002/(SICI)1096-9896(200006)191:2<175::AID-PATH615>3.0.CO;2-Z
   van't Veer LJ, 2005, J CLIN ONCOL, V23, P1631, DOI 10.1200/JCO.2005.12.005
NR 18
TC 8
Z9 9
U1 0
U2 0
PU HUMANA PRESS INC
PI TOTOWA
PA 999 RIVERVIEW DRIVE SUITE 208, TOTOWA, NJ 07512 USA
SN 1046-3976
J9 ENDOCR PATHOL
JI Endocr. Pathol.
PD SUM
PY 2006
VL 17
IS 2
BP 137
EP 141
DI 10.1385/EP:17:2:137
PG 5
WC Endocrinology & Metabolism; Pathology
WE Science Citation Index Expanded (SCI-EXPANDED)
SC Endocrinology & Metabolism; Pathology
GA 109ZT
UT WOS:000242348800006
PM 17159246
DA 2023-08-27
ER

PT J
AU Flower, H
   Gallo, P
AF Flower, Hannah
   Gallo, Pasquele
TI Cerebellar glioblastoma in an NF1 patient. Is it surgical debulking
   really necessary?
SO BRITISH JOURNAL OF NEUROSURGERY
LA English
DT Article
DE Cerebellar glioblastoma; NF1; MGMT methylation; Temozolomide
ID NEUROFIBROMATOSIS TYPE-1; MOYAMOYA SYNDROME; MULTIFORME; ADULT; CHILD
AB Introduction: Neurofibromatosis type 1 is an autosomal dominant tumour syndrome with an increased risk of developing central nervous system neoplasms, mostly benign low-grade gliomas involving the optic pathway and the brainstem. High-grade astrocytomas or glioblastoma multiforme (GBM) are rare. Cerebellar GBMs are rarer still, only seven cases NF1 patients have been reported Case description: We report a case of a cerebellar GBM in a 25-year-old male with NF1 who survived 18 months from the initial diagnosis without surgical debulking but only chemo and radiotherapy. Conclusion: A literature review found that the best outcomes were achieved in NF1 patients who didn't undergo gross surgical resection. Possible reasons and future directions are discussed.
C1 [Flower, Hannah; Gallo, Pasquele] Univ Edinburgh, Med Sch, Edinburgh, Midlothian, Scotland.
   [Gallo, Pasquele] Western Gen Hosp, Edinburgh, Midlothian, Scotland.
   [Gallo, Pasquele] Royal Hosp Sick Children, Edinburgh, Midlothian, Scotland.
C3 University of Edinburgh; University of Edinburgh
RP Flower, H (通讯作者)，Univ Edinburgh, Med Sch, Edinburgh, Midlothian, Scotland.
EM Hannah_flower@live.co.uk
OI Gallo, Pasquale/0000-0002-1204-5172
CR Ahmadloo N, 2013, J EGYPT NATL CANCER, V25, P21, DOI 10.1016/j.jnci.2012.11.001
   Ameratunga M, 2016, J CLIN PHARM THER, V41, P357, DOI 10.1111/jcpt.12378
   Arita H, 2013, CHILD NERV SYST, V29, P341, DOI 10.1007/s00381-012-1948-9
   Borofsky S, 2013, AM J NEURORADIOL, V34, P2250, DOI 10.3174/ajnr.A3534
   Broekman ML, 2009, CASE REPORT MED, V2009, P1
   Brokinkel B, 2013, J NEUROL SURG PART A, V74, pE203, DOI 10.1055/s-0033-1342938
   Distelmaier F, 2007, CHILD NERV SYST, V23, P343, DOI 10.1007/s00381-006-0222-4
   GUTHRIE GP, 1982, HYPERTENSION, V4, P894, DOI 10.1161/01.HYP.4.6.894
   Hakan T, 2008, NEUROL NEUROCHIR POL, V42, P362
   Huttner AJ, 2010, PEDIATR BLOOD CANCER, V54, P890, DOI 10.1002/pbc.22462
   Incecik F, 2015, INDIAN J CANCER, V52, P298, DOI 10.4103/0019-509X.176704
   Jeong Tae-Seok, 2014, Brain Tumor Res Treat, V2, P36, DOI 10.14791/btrt.2014.2.1.36
   Miyata S, 2005, PATHOL INT, V55, P348, DOI 10.1111/j.1440-1827.2005.01835.x
   Pant Ishita, 2017, Asian J Neurosurg, V12, P779, DOI 10.4103/1793-5482.181119
   Picart T, 2018, J NEURO-ONCOL, V136, P555, DOI 10.1007/s11060-017-2682-7
   Plesa C., 2008, COMMUNITY ONCOL, V5, P544
   Rodriguez FJ, 2008, J NEUROPATH EXP NEUR, V67, P240, DOI 10.1097/NEN.0b013e318165eb75
   Shibahara I, 2018, BRAIN TUMOR PATHOL, V35, P10, DOI 10.1007/s10014-017-0302-z
   Stark AM, 2010, J CLIN NEUROSCI, V17, P1248, DOI 10.1016/j.jocn.2010.02.015
   Takahashi Y, 2014, MOL MED REP, V10, P2383, DOI 10.3892/mmr.2014.2549
   Taraszewska A, 2013, CLIN NEUROPATHOL, V32, P58, DOI 10.5414/NP300510
   Thon N, 2013, ONCOTARGETS THER, V6, P1363, DOI 10.2147/OTT.S50208
   Ullrich NJ, 2011, J CHILD NEUROL, V26, P228, DOI 10.1177/0883073810379639
   Varghese Prithvi, 2015, Asian J Neurosurg, V10, P344, DOI 10.4103/1793-5482.162728
NR 24
TC 3
Z9 3
U1 0
U2 1
PU TAYLOR & FRANCIS LTD
PI ABINGDON
PA 2-4 PARK SQUARE, MILTON PARK, ABINGDON OR14 4RN, OXON, ENGLAND
SN 0268-8697
EI 1360-046X
J9 BRIT J NEUROSURG
JI Br. J. Neurosurg.
PD NOV 1
PY 2020
VL 34
IS 6
BP 669
EP 671
DI 10.1080/02688697.2019.1690127
EA NOV 2019
PG 3
WC Clinical Neurology; Surgery
WE Science Citation Index Expanded (SCI-EXPANDED)
SC Neurosciences & Neurology; Surgery
GA PD0GH
UT WOS:000498355400001
PM 31746226
DA 2023-08-27
ER

PT J
AU Yang, DX
   Jing, Y
   Xu, ZM
   Yuan, F
   Liu, YL
   Wang, GS
   Tian, HL
AF Yang, Dian-xu
   Jing, Yao
   Xu, Zhi-ming
   Yuan, Fang
   Liu, Ying-liang
   Wang, Gui-song
   Tian, Heng-li
TI Primary Glioblastoma of Cerebellopontine Angle in Adult Mimicking
   Acoustic Neuroma
SO WORLD NEUROSURGERY
LA English
DT Article
DE Cerebellopontine angle; Cranial nerve VIII; Diagnosis; Glioblastoma
ID PILOCYTIC ASTROCYTOMA; CEREBELLAR GLIOBLASTOMA; MULTIFORME; NERVE; RARE
AB BACKGROUND: Gliomas are usually located in the supratentorial region and are extremely rare at the cerebellopontine angle (CPA). Consequently, gliomas in the CPA are easy to misdiagnose preoperatively.
   CASE DESCRIPTION: This paper presents a 55-year-old man with an extraaxial CPA glioblastoma arising from the proximal portion of cranial nerve (CN) VIII. Preoperative imaging findings suggested an acoustic neuroma. The tumor was removed subtotally, and it was completely separated from the brainstem and cerebellum. The histopathologic examination showed a glioblastoma.
   CONCLUSIONS: To our knowledge, this case is the second report of a true primary extraaxial CPA glioblastoma. Therefore glioma should be considered in the differential diagnosis of CPA masses with atypical imaging features, although they are extremely rare.
C1 [Yang, Dian-xu; Jing, Yao; Xu, Zhi-ming; Yuan, Fang; Liu, Ying-liang; Tian, Heng-li] Shanghai Jiao Tong Univ, Affiliated Peoples 6, Sch Med, Dept Neurosurg, Shanghai, Peoples R China.
   [Wang, Gui-song] Shanghai Jiao Tong Univ, Sch Med, Ren Ji Hosp, Dept Neurosurg, Shanghai, Peoples R China.
C3 Shanghai Jiao Tong University; Shanghai Jiao Tong University
RP Tian, HL (通讯作者)，Shanghai Jiao Tong Univ, Affiliated Peoples 6, Sch Med, Dept Neurosurg, Shanghai, Peoples R China.
EM tianhlsh@126.com
RI LIU, YING/GZL-7252-2022; liu, ying/GXF-4294-2022
CR Arnautovic KI, 2000, J NEURO-ONCOL, V49, P205, DOI 10.1023/A:1006488905526
   BEUTLER AS, 1995, NEUROSURGERY, V37, P125, DOI 10.1227/00006123-199507000-00019
   Cushing H, 1917, TUMORS NERVUS ACUSTI
   Demir Mustafa Kemal, 2005, Diagn Interv Radiol, V11, P83
   Forton G., 1992, Acta Oto-Rhino-Laryngologica Belgica, V46, P405
   HEGEDUS K, 1983, J NEUROSURG, V58, P589, DOI 10.3171/jns.1983.58.4.0589
   Henson JW, 2006, ARCH NEUROL-CHICAGO, V63, P337, DOI 10.1001/archneur.63.3.337
   KASANTIKUL V, 1980, ARCH OTOLARYNGOL, V106, P456
   Kasliwal MK, 2008, PEDIATR NEUROSURG, V44, P224, DOI 10.1159/000121380
   Kawase T, 1993, Noshuyo Byori, V10, P53
   KUROIWA T, 1995, AM J NEURORADIOL, V16, P583
   Lee JH, 2017, J KOREAN NEUROSURG S, V60, P380, DOI 10.3340/jkns.2015.0303.006
   Linsenmann T, 2013, J NEUROL SURG PART A, V74, P262, DOI 10.1055/s-0032-1304218
   Matsuda M, 2014, J NEUROL SURG REP, V75, pE67, DOI 10.1055/s-0033-1364167
   Mirone G, 2009, CHILD NERV SYST, V25, P247, DOI 10.1007/s00381-008-0690-9
   MORNEX F, 1993, RADIOTHER ONCOL, V27, P181, DOI 10.1016/0167-8140(93)90072-G
   Panse R., 1904, ARCH OHR HEILK, V61, P1904, DOI DOI 10.1007/BF01808976
   Rasalingam K, 2008, MALAYS J MED SCI, V15, P44
   Reifenberger G, 1996, J NEUROSURG, V84, P1062, DOI 10.3171/jns.1996.84.6.1062
   Salunke P, 2012, BRIT J NEUROSURG, V26, P96, DOI 10.3109/02688697.2011.585670
   Takada Y, 1999, NEURORADIOLOGY, V41, P949, DOI 10.1007/s002340050874
   Tomita T, 2015, CHILD NERV SYST, V31, P1739, DOI 10.1007/s00381-015-2747-x
   Wu B, 2011, J NEUROSURG, V114, P1288, DOI 10.3171/2010.12.JNS10912
   Yamamoto Masaaki, 1997, Neurologia Medico-Chirurgica, V37, P411, DOI 10.2176/nmc.37.411
NR 24
TC 5
Z9 5
U1 1
U2 5
PU ELSEVIER SCIENCE INC
PI NEW YORK
PA STE 800, 230 PARK AVE, NEW YORK, NY 10169 USA
SN 1878-8750
EI 1878-8769
J9 WORLD NEUROSURG
JI World Neurosurg.
PD FEB
PY 2019
VL 122
BP 48
EP 52
DI 10.1016/j.wneu.2018.10.073
PG 5
WC Clinical Neurology; Surgery
WE Science Citation Index Expanded (SCI-EXPANDED)
SC Neurosciences & Neurology; Surgery
GA HJ6UM
UT WOS:000457328100209
PM 30347301
DA 2023-08-27
ER

PT J
AU Lau, SS
   Monks, TJ
   Everitt, JI
   Kleymenova, E
   Walker, CL
AF Lau, SS
   Monks, TJ
   Everitt, JI
   Kleymenova, E
   Walker, CL
TI Carcinogenicity of a nephrotoxic metabolite of the "nongenotoxic"
   carcinogen hydroquinone
SO CHEMICAL RESEARCH IN TOXICOLOGY
LA English
DT Article
ID RENAL-CELL CARCINOMA; TSC2 PRODUCT TUBERIN; EKER RAT; BENZENE
   METABOLITE; TUMOR-DEVELOPMENT; TARGET RAP1; DNA-DAMAGE; MUTAGENICITY;
   GENE; PREDISPOSITION
AB Hydroquinone (HQ) is a potential human carcinogen to which many people are exposed. HQ generally tests negative in standard mutagenicity assays, making it a "nongenotoxic" carcinogen whose mechanism of action remains unknown. HQ is metabolized to 2,3,5-tris(glutathion-S-yl)HQ (TGHQ), a potent toxic and redox active compound. To determine if TGHQ is a carcinogen in the kidney, TGHQ was administered to Eker rats (2 months of age) for 4 or 10 months. Eker rats carry a germline mutation in the tuberous sclerosis 2 (Tsc-2) tumor suppressor gene, which makes them highly susceptible to the development of renal tumors. As early as 3 months after the initiation of treatment (2.5 mu mol/kg, ip), TGHQ-treated rats developed numerous toxic tubular dysplasias of a form rarely present in vehicle-treated rats. These preneoplastic lesions are believed to represent early transformation within tubules undergoing regeneration after injury by TGHQ, and adenomas subsequently arose within these lesions. After treatment for 10 months (2.5 mu mol/kg for 4 months followed by 3.5 mu mol/kg for 6 months), there were 6-, 7-, and 10-fold more basophilic dysplasias, adenomas, and renal cell carcinomas, respectively, in TGHQ-treated animals than in controls. Most of these lesions were in the region of TGHQ-induced acute renal injury, the outer stripe of the outer medulla. Loss of heterozygosity (LOH) at the Tsc-2 locus was demonstrated in both the toxic tubular dysplasias and tumors from rats treated with TGHQ for 10 months, consistent with TGHQ-induced loss of tumor suppressor function of the Tsc-2 gene. Thus, although HQ is generally considered a nongenotoxic carcinogen, our data suggest that HQ nephrocarcinogenesis is probably mediated by the formation of the quantitatively minor yet potent nephrotoxic metabolite TGHQ, which induces sustained regenerative hyperplasia, loss of tumor suppressor gene function, and the subsequent formation of renal adenomas and carcinomas. In addition, our data demonstrate that assumptions regarding mechanisms of action of nongenotoxic carcinogens should be considered carefully in the absence of data on the profiles of metabolites generated by these compounds in specific target organs for tumor induction.
C1 Univ Texas, Coll Pharm, Div Pharmacol & Toxicol, Ctr Mol & Cellular Toxicol, Austin, TX 78712 USA.
   Chem Ind Inst Toxicol, Res Triangle Pk, NC 27709 USA.
   Univ Texas, MD Anderson Canc Ctr, Sci Pk Res Div, Smithville, TX 78957 USA.
C3 University of Texas System; University of Texas Austin; University of
   Texas System; UTMD Anderson Cancer Center
RP Lau, SS (通讯作者)，Univ Texas, Coll Pharm, Div Pharmacol & Toxicol, Ctr Mol & Cellular Toxicol, Austin, TX 78712 USA.
EM slau@mail.utexas.edu
OI Everitt, Jeffrey/0000-0003-0273-6284
FU NCI NIH HHS [CA 63613] Funding Source: Medline; NIEHS NIH HHS [ES 07784]
   Funding Source: Medline; NIGMS NIH HHS [GM 39338] Funding Source:
   Medline
CR [Anonymous], BIOSTATISTICAL ANAL
   BANNASCH P, 1998, ILSI MONOGRAPHS LAB, P112
   Barbieri MA, 1998, J BIOL CHEM, V273, P25850, DOI 10.1074/jbc.273.40.25850
   Berton TR, 1997, J INVEST DERMATOL, V109, P340, DOI 10.1111/1523-1747.ep12335984
   Christoforidis S, 1999, NATURE, V397, P621, DOI 10.1038/17618
   CHURCH DF, 1985, ENVIRON HEALTH PERSP, V64, P111, DOI 10.2307/3430003
   DIETRICH DR, 1991, MUTAT RES, V248, P239, DOI 10.1016/0027-5107(91)90060-2
   EASTMOND DA, 1994, MUTAT RES, V322, P9, DOI 10.1016/0165-1218(94)90028-0
   EKER R, 1961, NATURE, V189, P858, DOI 10.1038/189858b0
   EVERITT JI, 1992, J UROLOGY, V148, P1932, DOI 10.1016/S0022-5347(17)37087-8
   Field H, 1998, J BIOL CHEM, V273, P32102, DOI 10.1074/jbc.273.48.32102
   FLORIN I, 1980, TOXICOLOGY, V15, P219, DOI 10.1016/0300-483X(80)90055-4
   GOCKE E, 1981, MUTAT RES, V90, P91, DOI 10.1016/0165-1218(81)90072-0
   GOCKE E, 1983, MUTAT RES, V117, P201, DOI 10.1016/0165-1218(83)90168-4
   Gournier H, 1998, EMBO J, V17, P1930, DOI 10.1093/emboj/17.7.1930
   GREEN AJ, 1994, NAT GENET, V6, P193, DOI 10.1038/ng0294-193
   HAKURA A, 1995, MUTAT RES LETT, V347, P37, DOI 10.1016/0165-7992(95)90031-4
   Hakura A, 1996, MUTAT RES-GENET TOX, V371, P293, DOI 10.1016/S0165-1218(96)90118-4
   HILL BA, 1993, CHEM RES TOXICOL, V6, P459, DOI 10.1021/tx00034a012
   HINO O, 1993, CANCER RES, V53, P5856
   HINO O, 1995, MOL CARCINOGEN, V14, P23, DOI 10.1002/mc.2940140106
   HUGHEY RP, 1978, ARCH BIOCHEM BIOPHYS, V186, P211, DOI 10.1016/0003-9861(78)90430-7
   Ishiguro S., 1976, SCI PAP CENT RES I J, V118, P207
   Jeong JK, 1999, CANCER RES, V59, P3641
   KARI FW, 1992, FOOD CHEM TOXICOL, V30, P737, DOI 10.1016/0278-6915(92)90075-V
   Kleiner HE, 1998, CHEM RES TOXICOL, V11, P1291, DOI 10.1021/tx9801357
   KLEYMENOVA E, 2000, IN PRESS MOL CARCINO
   LAU SS, 1988, MOL PHARMACOL, V34, P829
   Lau SS, 1996, ADV EXP MED BIOL, V387, P267
   LAU SS, 1995, DRUG METAB DISPOS, V23, P1136
   LEANDERSON P, 1990, CHEM-BIOL INTERACT, V75, P71, DOI 10.1016/0009-2797(90)90023-G
   Monks T. J., 1994, CONJUGATION DECONJUG, P459
   MUSCAT JE, 1995, CANCER-AM CANCER SOC, V75, P2552, DOI 10.1002/1097-0142(19950515)75:10<2552::AID-CNCR2820751023>3.0.CO;2-1
   PARKE DV, 1953, BIOCHEM J, V55, P337, DOI 10.1042/bj0550337
   Peters MMCG, 1997, CARCINOGENESIS, V18, P2393, DOI 10.1093/carcin/18.12.2393
   PROTEUS JW, 1949, BIOCHEM, V44, P56
   Randerath E, 1993, IARC Sci Publ, P305
   Rennebeck G, 1998, P NATL ACAD SCI USA, V95, P15629, DOI 10.1073/pnas.95.26.15629
   Rupa DS, 1997, ENVIRON MOL MUTAGEN, V29, P161
   SAKAI M, 1985, MUTAT RES, V156, P61, DOI 10.1016/0165-1218(85)90007-2
   Satake N, 1998, INT J CANCER, V77, P895
   SHIBATA MA, 1991, JPN J CANCER RES, V82, P1211, DOI 10.1111/j.1349-7006.1991.tb01783.x
   Simonsen A, 1998, NATURE, V394, P494, DOI 10.1038/28879
   Stillman WS, 1997, LEUKEMIA, V11, P1540, DOI 10.1038/sj.leu.2400763
   Tavani A, 1997, J NEPHROL, V10, P93
   Tennant RW, 1998, TOXICOL LETT, V103, P465, DOI 10.1016/S0378-4274(98)00340-3
   Tennant RW, 1998, ENVIRON HEALTH PERSP, V106, P473
   Toyokuni S, 1998, JPN J CANCER RES, V89, P814, DOI 10.1111/j.1349-7006.1998.tb00633.x
   Tsutsui T, 1997, MUTAT RES-FUND MOL M, V373, P113, DOI 10.1016/S0027-5107(96)00196-0
   WALKER C, 1992, SCIENCE, V255, P1693, DOI 10.1126/science.1553556
   Walker C, 1998, TOXICOL PATHOL, V26, P113, DOI 10.1177/019262339802600113
   WALLES SAS, 1992, CANCER LETT, V63, P47
   Wienecke R, 1996, ONCOGENE, V13, P913
   Wienecke R, 1997, AM J PATHOL, V150, P43
   WIENECKE R, 1995, J BIOL CHEM, V270, P16409, DOI 10.1074/jbc.270.27.16409
   Wolf DC, 1998, CARCINOGENESIS, V19, P2043, DOI 10.1093/carcin/19.11.2043
   Wolf DC, 2000, CARCINOGENESIS, V21, P1553, DOI 10.1093/carcin/21.8.1553
   WOLF DC, 1995, VET PATHOL, V32, P379, DOI 10.1177/030098589503200406
   Xiao GH, 1997, J BIOL CHEM, V272, P6097, DOI 10.1074/jbc.272.10.6097
   YAMAGUCHI S, 1989, CANCER RES, V49, P6015
   YEUNG RS, 1994, P NATL ACAD SCI USA, V91, P11413, DOI 10.1073/pnas.91.24.11413
   YEUNG RS, 1995, MOL CARCINOGEN, V14, P28, DOI 10.1002/mc.2940140107
NR 62
TC 52
Z9 56
U1 0
U2 2
PU AMER CHEMICAL SOC
PI WASHINGTON
PA 1155 16TH ST, NW, WASHINGTON, DC 20036 USA
SN 0893-228X
EI 1520-5010
J9 CHEM RES TOXICOL
JI Chem. Res. Toxicol.
PD JAN
PY 2001
VL 14
IS 1
BP 25
EP 33
DI 10.1021/tx000161g
PG 9
WC Chemistry, Medicinal; Chemistry, Multidisciplinary; Toxicology
WE Science Citation Index Expanded (SCI-EXPANDED)
SC Pharmacology & Pharmacy; Chemistry; Toxicology
GA 393ZW
UT WOS:000166500400004
PM 11170505
DA 2023-08-27
ER

PT J
AU Kollmann, P
   Mautner, VF
   Koeppen, J
   Wenzel, R
   Friedman, JM
   Salamon, J
   Farschtschi, S
AF Kollmann, Philipp
   Mautner, Victor-Felix
   Koeppen, Johannes
   Wenzel, Ralph
   Friedman, Jan M.
   Salamon, Johannes
   Farschtschi, Said
TI MRI based volumetric measurements of vestibular schwannomas in patients
   with neurofibromatosis type 2: comparison of three different software
   tools
SO SCIENTIFIC REPORTS
LA English
DT Article
ID BEVACIZUMAB
AB Neurofibromatosis type 2 is a neurogenetic disorder with an incidence of about 1:33.000. Hallmarks are bilateral benign vestibular schwannomas, which can lead to deafness or brainstem compression. Volumetric tumor measurements are essential to assess the efficacy of new therapies. We present a statistical and methodical comparison of three volumetric image analysis tools. We performed volumetric measurements on phantoms with predefined volumes (0.1 to 8.0 ml) and tumors seen on 32 head MRI scans from eight NF2 patients with BrainLab, ITK-Snap, or OsiriX. The software was compared with regard to accuracy and reproducibility of the measurements and time required for analysis. The mean volume estimated by all three software programs differed significantly from the true volume of the phantoms, but OsiriX and BrainLab gave estimates that were not significantly different from each other. For the actual tumors, the estimated volumes with all three software tools showed a low coefficient of variability, but the mean volume estimates differed among the tools. OsiriX showed the shortest analysis time. Volumetric assessment of MRI images is associated to an intrinsic risk of miscalculation. For precise volumes it is mandatory to use the same volumetric tools for all measurements.
C1 [Kollmann, Philipp; Mautner, Victor-Felix; Farschtschi, Said] Univ Med Ctr Hamburg Eppendorf, Dept Neurol, Martinistr 52, D-20246 Hamburg, Germany.
   [Koeppen, Johannes] Univ Med Ctr Hamburg Eppendorf, Dept Neurosurg, Hamburg, Germany.
   [Wenzel, Ralph] Radiol Practice Altona, Hamburg, Germany.
   [Friedman, Jan M.] Univ British Columbia, Dept Med Genet, Vancouver, BC, Canada.
   [Salamon, Johannes] Univ Med Ctr Hamburg Eppendorf, Dept Diagnost & Intervent Radiol & Nucl Med, Hamburg, Germany.
C3 University of Hamburg; University Medical Center Hamburg-Eppendorf;
   University of Hamburg; University Medical Center Hamburg-Eppendorf;
   University of British Columbia; University of Hamburg; University
   Medical Center Hamburg-Eppendorf
RP Farschtschi, S (通讯作者)，Univ Med Ctr Hamburg Eppendorf, Dept Neurol, Martinistr 52, D-20246 Hamburg, Germany.
EM s.farschtschi@uke.de
RI van der Lee, Robin/P-6920-2015
OI van der Lee, Robin/0000-0001-7391-9438; Friedman,
   Jan/0000-0002-7482-9570
FU Young Investigator Program of the german lay organization Bundesverband
   Neurofibromatose
FX SF was supported by the Young Investigator Program of the german lay
   organization Bundesverband Neurofibromatose. We would like to thank our
   patients for their valuable cooperation in this study.
CR Blakeley J, 2012, CURR OPIN OTOLARYNGO, V20, P372, DOI 10.1097/MOO.0b013e328357d2ee
   Blakeley JO, 2016, J CLIN ONCOL, V34, P1669, DOI 10.1200/JCO.2015.64.3817
   Cai WL, 2018, ACAD RADIOL, V25, P144, DOI 10.1016/j.acra.2017.09.004
   Cai WL, 2009, RADIOLOGY, V250, P665, DOI 10.1148/radiol.2503080700
   Despotovic I, 2015, COMPUT MATH METHOD M, V2015, DOI 10.1155/2015/450341
   Evans DGR, 2009, ORPHANET J RARE DIS, V4, DOI 10.1186/1750-1172-4-16
   EVANS DGR, 1992, J MED GENET, V29, P841, DOI 10.1136/jmg.29.12.841
   Fabri D, 2013, Z MED PHYS, V23, P279, DOI 10.1016/j.zemedi.2013.07.006
   Farschtschi S, 2015, EUR ARCH OTO-RHINO-L, V272, P3857, DOI 10.1007/s00405-015-3604-y
   Harris GJ, 2008, NEUROSURGERY, V62, P1314, DOI 10.1227/01.neu.0000333303.79931.83
   Heckel F, 2014, J MED IMAGING, V1, DOI 10.1117/1.JMI.1.3.034005
   Huang V, 2018, OTOL NEUROTOL, V39, P632, DOI 10.1097/MAO.0000000000001781
   Mautner VF, 2010, NEURO-ONCOLOGY, V12, P14, DOI 10.1093/neuonc/nop010
   McLean ACL, 2016, CLIN NEUROL NEUROSUR, V145, P68, DOI 10.1016/j.clineuro.2016.04.010
   Plotkin SR, 2009, NEW ENGL J MED, V361, P358, DOI 10.1056/NEJMoa0902579
   Riina HA, 2012, INTERV NEURORADIOL, V18, P127, DOI 10.1177/159101991201800201
   von Kirschbaum C, 2016, BIOMED RES INT, V2016, DOI 10.1155/2016/4980562
   Yushkevich PA, 2016, IEEE ENG MED BIO, P3342, DOI 10.1109/EMBC.2016.7591443
NR 18
TC 6
Z9 6
U1 0
U2 3
PU NATURE PUBLISHING GROUP
PI LONDON
PA MACMILLAN BUILDING, 4 CRINAN ST, LONDON N1 9XW, ENGLAND
SN 2045-2322
J9 SCI REP-UK
JI Sci Rep
PD JUL 14
PY 2020
VL 10
IS 1
AR 11541
DI 10.1038/s41598-020-68489-y
PG 9
WC Multidisciplinary Sciences
WE Science Citation Index Expanded (SCI-EXPANDED)
SC Science & Technology - Other Topics
GA MN1RZ
UT WOS:000550626900002
PM 32665659
OA gold, Green Published
DA 2023-08-27
ER

PT J
AU Chan, KM
   Han, J
   Fang, D
   Gan, HY
   Zhang, ZG
AF Chan, Kui Ming
   Han, Jing
   Fang, Dong
   Gan, Haiyun
   Zhang, Zhiguo
TI A lesson learned from the H3.3K27M mutation found in pediatric glioma A
   new approach to the study of the function of histone modifications in
   vivo?
SO CELL CYCLE
LA English
DT Article
DE cancer epigenetics; histone modification; PRC2 complex; EZH2;
   SET-domain; diffuse intrinsic pontine glioma (DIPGs); glioblastoma
   (GBM); H3K27me3; H3K79me2; H4K20me3; tumorigenesis
ID H3 LYSINE-27 METHYLATION; ARGININE METHYLATION; X-CHROMOSOME; CHROMATIN;
   EZH2; PHOSPHORYLATION; ACETYLATION; EPIGENETICS; INHIBITION; JMJD3
AB Glioblastoma (GBM) is the most aggressive primary brain tumor in human. Recent studies on high-grade pediatric GBM have identified two recurrent mutations (K27M and G34R/V) in genes encoding histone H3 (H3F3A for H3.3 and HIST1H3B for H3.1).(1,2) The two histone H3 mutations are mutually exclusive and give rise to tumors in different brain compartments.(3) Recently, we(4) and others(5) have shown that the histone H3 K27M mutation specifically altered the di- and tri-methylation of endogenous histone H3 at Lys27. Genome-wide studies using ChIP-seq on H3.3K27M patient samples indicate a global reduction of H3K27me3 on chromatin. Remarkably, we also found a dramatic enrichment of H3K27me3 and EZH2 (the catalytic subunit H3K27 methyltransferase) at hundreds of gene loci in H3.3K27M patient cells. Here, we discuss potential mechanisms whereby H3K27me3 is enriched at chromatin loci in cells expressing the H3.3K27M mutation and report effects of Lys-to-Met mutations of other well-studied lysine residues of histone H3.1/H3.3 and H4 on the corresponding endogenous lysine methylation. We suggest that mutation(s) on histones may be found in a variety of human diseases, and the expression of mutant histones may help to address the function of histone lysine methylation and possibly other modifications in mammalian cells.
C1 [Chan, Kui Ming; Han, Jing; Fang, Dong; Gan, Haiyun; Zhang, Zhiguo] Mayo Clin, Ctr Individualized Med, Dept Biochem & Mol Biol, Epigen Dev Program, Rochester, MN USA.
C3 Mayo Clinic
RP Zhang, ZG (通讯作者)，Mayo Clin, Ctr Individualized Med, Dept Biochem & Mol Biol, Epigen Dev Program, Rochester, MN USA.
EM zhang.zhiguo@mayo.edu
RI gan, haiyun/A-8121-2018; Chan, Kui Ming June/G-4330-2013; zhang,
   zhi/HPH-4905-2023
OI CHAN, Kui Ming/0000-0001-6430-3340
FU Mayo Edward C Kendall Fellowship; National Institutes of Health
   [CA157489, GM99722]; Epigenomic Developmental Program at the Center of
   Individualized Medicine, Mayo Clinic
FX KMC is supported by Mayo Edward C Kendall Fellowship. These studies are
   supported by grants from the National Institutes of Health (CA157489 and
   GM99722) and by Epigenomic Developmental Program at the Center of
   Individualized Medicine, Mayo Clinic. ZZ is a Scholar of Leukemia and
   Lymphoma Society.
CR Agger K, 2007, NATURE, V449, P731, DOI 10.1038/nature06145
   Ahmad K, 2002, MOL CELL, V9, P1191, DOI 10.1016/S1097-2765(02)00542-7
   Ahmad K, 2002, P NATL ACAD SCI USA, V99, P16477, DOI 10.1073/pnas.172403699
   Nguyen AT, 2011, GENE DEV, V25, P1345, DOI 10.1101/gad.2057811
   Barski A, 2007, CELL, V129, P823, DOI 10.1016/j.cell.2007.05.009
   Beguelin W, 2013, CANCER CELL, V23, P677, DOI 10.1016/j.ccr.2013.04.011
   Bernstein BE, 2006, CELL, V125, P315, DOI 10.1016/j.cell.2006.02.041
   Botuyan MV, 2006, CELL, V127, P1361, DOI 10.1016/j.cell.2006.10.043
   Burgess RJ, 2010, MOL CELL, V37, P469, DOI 10.1016/j.molcel.2010.01.020
   Cao R, 2002, SCIENCE, V298, P1039, DOI 10.1126/science.1076997
   Chan KM, 2012, J BIOL CHEM, V287, P15024, DOI 10.1074/jbc.M111.337980
   Chan KM, 2011, P NATL ACAD SCI USA, V108, P16699, DOI 10.1073/pnas.1107616108
   Chan KM, 2013, GENE DEV, V27, P985, DOI 10.1101/gad.217778.113
   Chow J, 2009, CURR OPIN CELL BIOL, V21, P359, DOI 10.1016/j.ceb.2009.04.012
   Creyghton MP, 2010, P NATL ACAD SCI USA, V107, P21931, DOI 10.1073/pnas.1016071107
   Dang WW, 2009, NATURE, V459, P802, DOI 10.1038/nature08085
   Khuong-Quang DA, 2012, ACTA NEUROPATHOL, V124, P439, DOI 10.1007/s00401-012-0998-0
   Dunham I, 2012, NATURE, V489, P57, DOI 10.1038/nature11247
   Elsasser SJ, 2011, SCIENCE, V331, P1145, DOI 10.1126/science.1203280
   Frederiks F, 2008, NAT STRUCT MOL BIOL, V15, P550, DOI 10.1038/nsmb.1432
   Han JH, 2007, SCIENCE, V315, P653, DOI 10.1126/science.1133234
   Hashizume R, 2012, J NEURO-ONCOL, V110, P305, DOI 10.1007/s11060-012-0973-6
   Heintzman ND, 2009, NATURE, V459, P108, DOI 10.1038/nature07829
   Henikoff S, 2005, ANNU REV CELL DEV BI, V21, P133, DOI 10.1146/annurev.cellbio.21.012704.133518
   Hong SH, 2007, P NATL ACAD SCI USA, V104, P18439, DOI 10.1073/pnas.0707292104
   Kang B, 2011, GENE DEV, V25, P1359, DOI 10.1101/gad.2055511
   Kidder BL, 2011, NAT IMMUNOL, V12, P918, DOI 10.1038/ni.2117
   Kirmizis A, 2007, NATURE, V449, P928, DOI 10.1038/nature06160
   Kruidenier L, 2012, NATURE, V488, P404, DOI 10.1038/nature11262
   Lau ATY, 2011, J BIOL CHEM, V286, P26628, DOI 10.1074/jbc.M110.215590
   Lee JM, 2012, MOL CELL, V48, P572, DOI 10.1016/j.molcel.2012.09.004
   Lee JT, 1997, CURR OPIN GENET DEV, V7, P274, DOI 10.1016/S0959-437X(97)80138-4
   Lewis PW, 2013, SCIENCE, V340, P857, DOI 10.1126/science.1232245
   Li F, 2013, CELL, V153, P590, DOI 10.1016/j.cell.2013.03.025
   Li Q, 2008, CELL, V134, P244, DOI 10.1016/j.cell.2008.06.018
   Li Q, 2009, PLOS GENET, V5, DOI 10.1371/journal.pgen.1000684
   Lund AH, 2004, GENE DEV, V18, P2315, DOI 10.1101/gad.1232504
   LYON MF, 1961, NATURE, V190, P372, DOI 10.1038/190372a0
   Margueron R, 2011, NATURE, V469, P343, DOI 10.1038/nature09784
   McCabe MT, 2012, NATURE, V492, P108, DOI 10.1038/nature11606
   McCabe MT, 2012, P NATL ACAD SCI USA, V109, P2989, DOI 10.1073/pnas.1116418109
   Miller SA, 2010, MOL CELL, V40, P594, DOI 10.1016/j.molcel.2010.10.028
   Mohan M, 2010, NAT REV CANCER, V10, P720, DOI 10.1038/nrc2915
   Morin RD, 2010, NAT GENET, V42, P181, DOI 10.1038/ng.518
   Nakanishi S, 2008, NAT STRUCT MOL BIOL, V15, P881, DOI 10.1038/nsmb.1454
   Panning B, 1997, CELL, V90, P907, DOI 10.1016/S0092-8674(00)80355-4
   Pengelly AR, 2013, SCIENCE, V339, P698, DOI 10.1126/science.1231382
   Plath K, 2003, SCIENCE, V300, P131, DOI 10.1126/science.1084274
   Qi W, 2012, P NATL ACAD SCI USA, V109, P21360, DOI 10.1073/pnas.1210371110
   Rice JC, 2000, CARCINOGENESIS, V21, P1761, DOI 10.1093/carcin/21.9.1761
   Rice JC, 2000, NUCLEIC ACIDS RES, V28, P3233, DOI 10.1093/nar/28.17.3233
   Rodriguez-Paredes M, 2011, NAT MED, V17, P330, DOI 10.1038/nm.2305
   Schwartzentruber J, 2012, NATURE, V482, P226, DOI [10.1038/nature10833, 10.1007/s13311-012-0137-6]
   Smith E, 2011, GENE DEV, V25, P661, DOI 10.1101/gad.2015411
   Steiner LA, 2011, J BIOL CHEM, V286, P39457, DOI 10.1074/jbc.M111.243006
   Sturm D, 2012, CANCER CELL, V22, P425, DOI 10.1016/j.ccr.2012.08.024
   Swami M, 2010, NAT REV GENET, V11, P749, DOI 10.1038/nrg2890
   Szenker E, 2011, CELL RES, V21, P421, DOI 10.1038/cr.2011.14
   Tapia T, 2008, EPIGENETICS-US, V3, P157, DOI 10.4161/epi.3.3.6387
   Torres-Padilla ME, 2007, NATURE, V445, P214, DOI 10.1038/nature05458
   Ui-Tei K, 2008, NUCLEIC ACIDS RES, V36, P7100, DOI 10.1093/nar/gkn902
   Wang Y, 2004, SCIENCE, V306, P279, DOI 10.1126/science.1101400
   Wu G, 2012, NAT GENET, V44, P251, DOI 10.1038/ng.1102
   Wysocka J, 2006, FRONT BIOSCI-LANDMRK, V11, P344, DOI 10.2741/1802
   You JS, 2012, CANCER CELL, V22, P9, DOI 10.1016/j.ccr.2012.06.008
   Yuan J, 2009, CELL CYCLE, V8, P1747, DOI 10.4161/cc.8.11.8620
   Zhang F, 2011, MOL CELL, V41, P384, DOI 10.1016/j.molcel.2011.01.024
   Zhang Y, 2003, GENE DEV, V17, P2733, DOI 10.1101/gad.1156403
   Zippo A, 2007, NAT CELL BIOL, V9, P932, DOI 10.1038/ncb1618
NR 69
TC 38
Z9 43
U1 1
U2 17
PU TAYLOR & FRANCIS INC
PI PHILADELPHIA
PA 530 WALNUT STREET, STE 850, PHILADELPHIA, PA 19106 USA
SN 1538-4101
EI 1551-4005
J9 CELL CYCLE
JI Cell Cycle
PD AUG 15
PY 2013
VL 12
IS 16
BP 2546
EP 2552
DI 10.4161/cc.25625
PG 7
WC Cell Biology
WE Science Citation Index Expanded (SCI-EXPANDED)
SC Cell Biology
GA 248MI
UT WOS:000326703800013
PM 23907119
OA Green Published, Bronze
DA 2023-08-27
ER

PT J
AU Lizarraga, KJ
   Gorgulho, A
   Lee, SP
   Rauscher, G
   Selch, MT
   DeSalles, AAF
AF Lizarraga, Karlo J.
   Gorgulho, Alessandra
   Lee, Steve P.
   Rauscher, Glenn
   Selch, Michael T.
   DeSalles, Antonio A. F.
TI Stereotactic radiation therapy for progressive residual pilocytic
   astrocytomas
SO JOURNAL OF NEURO-ONCOLOGY
LA English
DT Article
DE Pilocytic astrocytoma; Stereotactic radiation therapy; Stereotactic
   radiotherapy; Stereotactic radiosurgery; Choline
ID GAMMA-KNIFE RADIOSURGERY; WHOLE-BRAIN RADIOTHERAPY; LOW-GRADE GLIOMA;
   CANCER; ADULT; CHEMOTHERAPY; CHILDHOOD; SURVIVORS; EFFICACY; CHILDREN
AB This report shows the results of stereotactic radiation therapy for progressive residual pilocytic astrocytomas. Medical records of patients who had undergone stereotactic radiation therapy for a progressive residual pilocytic astrocytoma were reviewed. Between 1995 and 2010, 12 patients with progression of a residual pilocytic astrocytoma underwent stereotactic radiation therapy at UCLA. Presentation was headache (4), visual defects (3), hormonal disturbances (2), gelastic seizures (2) and ataxia (1). MRI showed a cystic (9), mixed solid/cystic (2) or solid tumor (1); located in the hypothalamus (5), midbrain (3), thalamus (2), optic chiasm (1) or deep cerebellum (1). Median age was 21 years (range 5-41). Nine tumors received stereotactic radiotherapy (SRT). Three tumors received stereotactic radiosurgery (SRS), two of them to their choline positive regions. SRT median total dose was 50.4 Gy (40-50.4 Gy) in a median of 28 fractions (20-28), using a median fraction dose of 1.8 Gy (1.8-2 Gy) to a median target volume of 6.5 cm(3). (2.4-33.57 cm(3)) SRS median dose was 18.75 Gy (16.66-20 Gy) to a median target volume of 1.69 cm(3) (0.74-2.22 cm(3)). Median follow-up time was 37.5 months. Actuarial long-term progression-free and disease-specific survival probabilities were 73.3 and 91.7 %, respectively. No radiation-induced complications were observed. Stereotactic radiation therapy is a safe and effective modality to control progressive residual pilocytic astrocytomas. Better outcomes are obtained with SRT to entire tumor volumes than with SRS targeting choline positive tumor regions.
C1 [Lizarraga, Karlo J.; Gorgulho, Alessandra; Rauscher, Glenn; DeSalles, Antonio A. F.] Univ Calif Los Angeles, David Geffen Sch Med, Div Neurosurg, Los Angeles, CA 90095 USA.
   [Lee, Steve P.; Selch, Michael T.] Univ Calif Los Angeles, David Geffen Sch Med, Dept Radiat Oncol, Los Angeles, CA 90095 USA.
C3 University of California System; University of California Los Angeles;
   University of California Los Angeles Medical Center; David Geffen School
   of Medicine at UCLA; University of California System; University of
   California Los Angeles; University of California Los Angeles Medical
   Center; David Geffen School of Medicine at UCLA
RP DeSalles, AAF (通讯作者)，Univ Calif Los Angeles, David Geffen Sch Med, Div Neurosurg, 10945 Le Conte Ave,Room 2120, Los Angeles, CA 90095 USA.
EM adesalles@mednet.ucla.edu
RI Lee, Steve Pai-hsun/AAU-8313-2020
OI Lee, Steve Pai-hsun/0000-0001-7168-1542
CR Boethius J, 2002, J NEUROSURG, V97, P677, DOI 10.3171/jns.2002.97.supplement_5.0677
   Brown PD, 2004, INT J RADIAT ONCOL, V58, P1153, DOI 10.1016/j.ijrobp.2003.09.020
   Burger PC, 1996, J NEUROPATH EXP NEUR, V55, P640
   Ellis JA, 2009, J NEURO-ONCOL, V95, P377, DOI 10.1007/s11060-009-9935-z
   FORSYTH PA, 1993, CANCER-AM CANCER SOC, V72, P1335, DOI 10.1002/1097-0142(19930815)72:4<1335::AID-CNCR2820720431>3.0.CO;2-E
   Friedman DL, 2010, JNCI-J NATL CANCER I, V102, P1083, DOI 10.1093/jnci/djq238
   GJERRIS F, 1978, J NEUROSURG, V49, P179, DOI 10.3171/jns.1978.49.2.0179
   Hadjipanayis CG, 2002, J NEUROSURG, V97, P56, DOI 10.3171/jns.2002.97.1.0056
   Hadjipanayis CG, 2003, NEUROSURG FOCUS, V14, P15
   HAYOSTEK CJ, 1993, CANCER-AM CANCER SOC, V72, P856, DOI 10.1002/1097-0142(19930801)72:3<856::AID-CNCR2820720335>3.0.CO;2-K
   Henderson MA, 2009, STEREOT FUNCT NEUROS, V87, P161, DOI 10.1159/000209297
   Ishkanian A, 2011, CANCER-AM CANCER SOC, V117, P4070, DOI 10.1002/cncr.25988
   Johannesen TB, 2003, RADIOTHER ONCOL, V69, P169, DOI 10.1016/S0167-8140(03)00192-0
   Kano H, 2009, J NEURO-ONCOL, V95, P219, DOI 10.1007/s11060-009-9912-6
   Kano H, 2009, J NEURO-ONCOL, V95, P211, DOI 10.1007/s11060-009-9913-5
   Karim ABMF, 2002, INT J RADIAT ONCOL, V52, P316, DOI 10.1016/S0360-3016(01)02692-X
   KEHLER U, 1990, NEUROSURG REV, V13, P315, DOI 10.1007/BF00346373
   Kida Y, 2000, J NEUROSURG, V93, P42, DOI 10.3171/jns.2000.93.supplement_3.0042
   KONDZIOLKA D, 1991, PEDIATR NEUROSURG, V16, P219
   Laack NN, 2005, INT J RADIAT ONCOL, V63, P1175, DOI 10.1016/j.ijrobp.2005.04.016
   Lee SP, 2006, EXTRACRANIAL STEREOT, P131
   Li J, 2008, INT J RADIAT ONCOL, V71, P64, DOI 10.1016/j.ijrobp.2007.09.059
   Louis DN, 2007, ACTA NEUROPATHOL, V114, P547, DOI 10.1007/s00401-007-0278-6
   Packer RJ, 1997, J NEUROSURG, V86, P747, DOI 10.3171/jns.1997.86.5.0747
   Prados MD, 1997, J NEURO-ONCOL, V32, P235, DOI 10.1023/A:1005736104205
   RODRIGUEZ LA, 1990, NEUROSURGERY, V26, P242, DOI 10.1227/00006123-199002000-00010
   SGOUROS S, 1995, CHILD NERV SYST, V11, P89, DOI 10.1007/BF00303812
   Smith MA, 2010, J CLIN ONCOL, V28, P2625, DOI 10.1200/JCO.2009.27.0421
   Somaza SC, 1996, PEDIATR NEUROSURG, V25, P109, DOI 10.1159/000121107
   van den Bent MJ, 2005, LANCET, V366, P985, DOI 10.1016/S0140-6736(05)67070-5
   WALLNER KE, 1988, J NEUROSURG, V69, P171, DOI 10.3171/jns.1988.69.2.0171
   Welzel G, 2008, INT J RADIAT ONCOL, V72, P1311, DOI 10.1016/j.ijrobp.2008.03.009
NR 32
TC 9
Z9 12
U1 0
U2 3
PU SPRINGER
PI NEW YORK
PA ONE NEW YORK PLAZA, SUITE 4600, NEW YORK, NY, UNITED STATES
SN 0167-594X
EI 1573-7373
J9 J NEURO-ONCOL
JI J. Neuro-Oncol.
PD AUG
PY 2012
VL 109
IS 1
BP 129
EP 135
DI 10.1007/s11060-012-0877-5
PG 7
WC Oncology; Clinical Neurology
WE Science Citation Index Expanded (SCI-EXPANDED)
SC Oncology; Neurosciences & Neurology
GA 981FU
UT WOS:000306953100016
PM 22644536
DA 2023-08-27
ER

PT J
AU Berner, R
   Heinen, F
   Pelz, K
   van Velthoven, V
   Sauer, M
   Korinthenberg, R
AF Berner, R
   Heinen, F
   Pelz, K
   van Velthoven, V
   Sauer, M
   Korinthenberg, R
TI Ventricular shunt infection and meningitis due to Bacillus cereus
SO NEUROPEDIATRICS
LA English
DT Article
DE ventricular shunt infection; meningitis; Bacillus cereus
AB Non-anthrax Bacillus species are usually considered to be contaminants if found in clinical specimens. Only a few patients with systemic infections due to Bacillus cereus are reported. We present the case of a 18-month old boy with a primitive neuroectodermal tumor (PNET) in the brainstem and obstructive hydrocephalus that required an outlying and subsequently a ventriculoperitoneal drain. Following contamination at the site of entry of the external drain, shunt infection and meningitis with Bacillus cereus developed. Antibiotic treatment with vancomycin failed to eliminate the bacterium from the cerebrospinal fluid, so the shunt system had to be removed. Explantation of the shunt and addition of fosfomycin to the antibiotic regimen resulted in a complete cure of the infection.
C1 Univ Hosp, Dept Pediat, Freiburg, Germany.
   Dept Med Microbiol & Hyg, Freiburg, Germany.
   Dept Neurosurg, Freiburg, Germany.
C3 University of Freiburg
RP Berner, R (通讯作者)，Univ Freiburg, Childrens Hosp, Mathildenstr 1, D-79106 Freiburg, Germany.
RI Berner, Reinhard/P-7351-2017; Korinthenberg, Rudolf/A-9796-2009; Heinen,
   Florian/B-6594-2015
OI Berner, Reinhard/0000-0002-6216-9173; Heinen,
   Florian/0000-0002-3872-6136; Korinthenberg, Rudolf/0000-0002-4638-3460
CR BARRIE D, 1992, J INFECTION, V25, P291, DOI 10.1016/0163-4453(92)91579-Z
   DROBNIEWSKI FA, 1993, CLIN MICROBIOL REV, V6, P324, DOI 10.1128/CMR.6.4.324-338.1993
   FEDER HM, 1988, PEDIATRICS, V82, P218
   HENDRICKX B, 1981, ACTA PAEDIATR BELG, V34, P107
   JENSON HB, 1989, PEDIATR INFECT DIS J, V8, P795, DOI 10.1097/00006454-198911000-00013
   LEFFERT HL, 1970, J INFECT DIS, V122, P547, DOI 10.1093/infdis/122.6.547
   PATRICK CC, 1989, REV INFECT DIS, V11, P612
   PEARSON HE, 1970, AM J CLIN PATHOL, V53, P506, DOI 10.1093/ajcp/53.4.506
   RAPHAEL SS, 1976, CAN MED ASSOC J, V115, P207
   TURNBULL PCB, 1977, BRIT MED J, V1, P1628, DOI 10.1136/bmj.1.6077.1628
   WEISSE ME, 1991, PEDIATR INFECT DIS J, V10, P243, DOI 10.1097/00006454-199103000-00014
NR 11
TC 17
Z9 17
U1 0
U2 1
PU HIPPOKRATES VERLAG GMBH
PI STITTGART
PA PO BOX 30 05 04 RUDIGERSTRASSE 14, 70469 STITTGART, GERMANY
SN 0174-304X
J9 NEUROPEDIATRICS
JI Neuropediatrics
PD DEC
PY 1997
VL 28
IS 6
BP 333
EP 334
DI 10.1055/s-2007-973726
PG 2
WC Clinical Neurology; Pediatrics
WE Science Citation Index Expanded (SCI-EXPANDED)
SC Neurosciences & Neurology; Pediatrics
GA YP774
UT WOS:000071313800008
PM 9453032
DA 2023-08-27
ER

PT J
AU Anderson, G
   Takahama, Y
AF Anderson, Graham
   Takahama, Yousuke
TI Thymic epithelial cells: working class heroes for T cell development and
   repertoire selection
SO TRENDS IN IMMUNOLOGY
LA English
DT Review
ID POSITIVELY SELECTED THYMOCYTES; DELTA-LIKE 4; PROMISCUOUS
   GENE-EXPRESSION; LYMPHOTOXIN PATHWAY; MEDULLARY EPITHELIUM; AUTOIMMUNE
   REGULATOR; NEGATIVE SELECTION; LINEAGE COMMITMENT; FUNCTIONAL THYMUS;
   CD4(+) THYMOCYTES
AB The thymus represents an epithelial mesenchymal tissue, anatomically structured into discrete cortical and medullary regions that contain phenotypically and functionally distinct stromal cells, as well as thymocytes at defined stages of maturation. The stepwise progression of thymocyte development seems to require serial migration through these distinct thymic regions, where interactions with cortical thymic epithelial cell (cTEC) and medullary thymic epithelial cell (mTEC) subsets take place. Recent work on TEC subsets provides insight into T cell development and selection, such as the importance of tumour necrosis factor (TNF) receptor superfamily members in thymus medulla development, and the specialised antigen processing/presentation capacity of the thymic cortex for positive selection. Here, we summarise current knowledge on the development and function of the thymic microenvironment, paying particular attention to the cortical and medullary epithelial compartments.
C1 [Anderson, Graham] Univ Birmingham, MRC Ctr Immune Regulat, Coll Med & Dent Sci, Sch Med, Birmingham B15 2TT, W Midlands, England.
   [Takahama, Yousuke] Univ Tokushima, Inst Genome Res, Div Expt Immunol, Tokushima 7708503, Japan.
C3 University of Birmingham; Tokushima University
RP Anderson, G (通讯作者)，Univ Birmingham, MRC Ctr Immune Regulat, Coll Med & Dent Sci, Sch Med, Birmingham B15 2TT, W Midlands, England.
EM g.anderson@bham.ac.uk; takahama@genome.tokushima-u.ac.jp
RI Takahama, Yousuke/A-5863-2010; Anderson, Graham/K-2634-2012
OI Takahama, Yousuke/0000-0002-4992-9174; anderson,
   graham/0000-0002-2917-4085
FU MRC [G1000213] Funding Source: UKRI; Medical Research Council [G1000213,
   G9818340B] Funding Source: researchfish; Medical Research Council
   [G1000213] Funding Source: Medline; Grants-in-Aid for Scientific
   Research [24111004, 23249025, 24111001] Funding Source: KAKEN
CR Akiyama T, 2005, SCIENCE, V308, P248, DOI 10.1126/science.1105677
   Akiyama T, 2008, IMMUNITY, V29, P423, DOI 10.1016/j.immuni.2008.06.015
   ARCHER OLGA, 1961, FED PROC, V20, P26
   ARNASON BG, 1962, NATURE, V194, P99, DOI 10.1038/194099a0
   Benz C, 2004, EUR J IMMUNOL, V34, P3652, DOI 10.1002/eji.200425248
   BEVAN MJ, 1977, NATURE, V269, P417, DOI 10.1038/269417a0
   Bleul CC, 2006, NATURE, V441, P992, DOI 10.1038/nature04850
   Boehm T, 2003, J EXP MED, V198, P757, DOI 10.1084/jem.20030794
   Calderon L, 2011, P NATL ACAD SCI USA, V108, P7517, DOI 10.1073/pnas.1016428108
   Carlson CM, 2006, NATURE, V442, P299, DOI 10.1038/nature04882
   Chin RK, 2006, J IMMUNOL, V177, P290, DOI 10.4049/jimmunol.177.1.290
   Derbinski J, 2005, TRENDS IMMUNOL, V26, P503, DOI 10.1016/j.it.2005.07.006
   Derbinski J, 2001, NAT IMMUNOL, V2, P1032, DOI 10.1038/ni723
   Dunn RJ, 1997, J HISTOCHEM CYTOCHEM, V45, P129, DOI 10.1177/002215549704500116
   Fiorini E, 2008, J IMMUNOL, V181, P8199, DOI 10.4049/jimmunol.181.12.8199
   Gabler J, 2007, EUR J IMMUNOL, V37, P3363, DOI 10.1002/eji.200737131
   Gillard GO, 2007, J IMMUNOL, V178, P3007, DOI 10.4049/jimmunol.178.5.3007
   Gommeaux J, 2009, EUR J IMMUNOL, V39, P956, DOI 10.1002/eji.200839175
   Gray D, 2007, J EXP MED, V204, P2521, DOI 10.1084/jem.20070795
   Gray DHD, 2006, BLOOD, V108, P3777, DOI 10.1182/blood-2006-02-004531
   Hamazaki Y, 2007, NAT IMMUNOL, V8, P304, DOI 10.1038/ni1438
   Hikosaka Y, 2008, IMMUNITY, V29, P438, DOI 10.1016/j.immuni.2008.06.018
   Honey K, 2002, J EXP MED, V195, P1349, DOI 10.1084/jem.20011904
   Hozumi K, 2008, J EXP MED, V205, P2507, DOI 10.1084/jem.20080134
   Hubert FX, 2011, BLOOD, V118, P2462, DOI 10.1182/blood-2010-06-286393
   Irla M, 2008, IMMUNITY, V29, P451, DOI 10.1016/j.immuni.2008.08.007
   Kerdiles YM, 2009, NAT IMMUNOL, V10, P176, DOI 10.1038/ni.1689
   KISIELOW P, 1988, NATURE, V333, P742, DOI 10.1038/333742a0
   Klein L, 2011, SEMIN IMMUNOL, V23, P401, DOI 10.1016/j.smim.2011.06.003
   Klug DB, 2002, J IMMUNOL, V169, P2842, DOI 10.4049/jimmunol.169.6.2842
   Koch U, 2008, J EXP MED, V205, P2515, DOI 10.1084/jem.20080829
   Kurobe H, 2006, IMMUNITY, V24, P165, DOI 10.1016/j.immuni.2005.12.011
   Laufer TM, 1996, NATURE, V383, P81, DOI 10.1038/383081a0
   Lei Y, 2011, J EXP MED, V208, P383, DOI 10.1084/jem.20102327
   Lind EF, 2001, J EXP MED, V194, P127, DOI 10.1084/jem.194.2.127
   Liu CL, 2006, BLOOD, V108, P2531, DOI 10.1182/blood-2006-05-024190
   Mathis D, 2009, ANNU REV IMMUNOL, V27, P287, DOI 10.1146/annurev.immunol.25.022106.141532
   Matloubian M, 2004, NATURE, V427, P355, DOI 10.1038/nature02284
   McCaughtry TM, 2008, J EXP MED, V205, P2575, DOI 10.1084/jem.20080866
   McCaughtry TM, 2007, J EXP MED, V204, P2513, DOI 10.1084/jem.20070601
   Mebius RE, 2003, NAT REV IMMUNOL, V3, P292, DOI 10.1038/nri1054
   MILLER JF, 1961, LANCET, V2, P748
   Mouri Y, 2011, J IMMUNOL, V186, P5047, DOI 10.4049/jimmunol.1003533
   Murata S, 2007, SCIENCE, V316, P1349, DOI 10.1126/science.1141915
   Nakagawa T, 1998, SCIENCE, V280, P450, DOI 10.1126/science.280.5362.450
   Ngo VN, 1998, J EXP MED, V188, P181, DOI 10.1084/jem.188.1.181
   Nishikawa Y, 2010, J EXP MED, V207, P963, DOI 10.1084/jem.20092144
   Nitta T, 2010, IMMUNITY, V32, P29, DOI 10.1016/j.immuni.2009.10.009
   Nitta T, 2009, P NATL ACAD SCI USA, V106, P17129, DOI 10.1073/pnas.0906956106
   Nowell CS, 2011, PLOS GENET, V7, DOI 10.1371/journal.pgen.1002348
   Ohshima D, 2011, BIOCHEM BIOPH RES CO, V408, P530, DOI 10.1016/j.bbrc.2011.04.049
   Ripen AM, 2011, EUR J IMMUNOL, V41, P1278, DOI 10.1002/eji.201041375
   Roberts NA, 2012, IMMUNITY, V36, P427, DOI 10.1016/j.immuni.2012.01.016
   Roberts NA, 2009, EUR J IMMUNOL, V39, P2395, DOI 10.1002/eji.200939501
   Rodewald HR, 2001, NATURE, V414, P763, DOI 10.1038/414763a
   Rossi FMV, 2005, NAT IMMUNOL, V6, P626, DOI 10.1038/ni1203
   Rossi SW, 2007, J EXP MED, V204, P1267, DOI 10.1084/jem.20062497
   Rossi SW, 2006, NATURE, V441, P988, DOI 10.1038/nature04813
   Seach N, 2008, J IMMUNOL, V180, P5384, DOI 10.4049/jimmunol.180.8.5384
   Shakib S, 2009, J IMMUNOL, V182, P130, DOI 10.4049/jimmunol.182.1.130
   Starr TK, 2003, ANNU REV IMMUNOL, V21, P139, DOI 10.1146/annurev.immunol.21.120601.141107
   Thompson PK, 2011, SEMIN IMMUNOL, V23, P350, DOI 10.1016/j.smim.2011.08.007
   Ueno T, 2004, J EXP MED, V200, P493, DOI 10.1084/jem.20040643
   Venanzi ES, 2007, J IMMUNOL, V179, P5693, DOI 10.4049/jimmunol.179.9.5693
   Viret C, 2011, J EXP MED, V208, P3, DOI 10.1084/jem.20100027
   White AJ, 2008, EUR J IMMUNOL, V38, P942, DOI 10.1002/eji.200738052
   White AJ, 2010, J IMMUNOL, V185, P4769, DOI 10.4049/jimmunol.1002151
   Yamasaki S, 2007, TRENDS IMMUNOL, V28, P39, DOI 10.1016/j.it.2006.11.006
   Zhu MZ, 2007, J IMMUNOL, V179, P8069, DOI 10.4049/jimmunol.179.12.8069
   ZINKERNAGEL RM, 1978, J EXP MED, V147, P882, DOI 10.1084/jem.147.3.882
NR 70
TC 242
Z9 253
U1 0
U2 33
PU ELSEVIER SCI LTD
PI OXFORD
PA THE BOULEVARD, LANGFORD LANE, KIDLINGTON, OXFORD OX5 1GB, OXON, ENGLAND
SN 1471-4906
J9 TRENDS IMMUNOL
JI Trends Immunol.
PD JUN
PY 2012
VL 33
IS 6
BP 256
EP 263
DI 10.1016/j.it.2012.03.005
PG 8
WC Immunology
WE Science Citation Index Expanded (SCI-EXPANDED)
SC Immunology
GA 964VD
UT WOS:000305723900002
PM 22591984
DA 2023-08-27
ER

PT J
AU Castleberry, RP
AF Castleberry, RP
TI Neuroblastoma
SO EUROPEAN JOURNAL OF CANCER
LA English
DT Review
DE neuroblastoma; biology; treatment
ID PEDIATRIC-ONCOLOGY-GROUP; NERVE GROWTH-FACTOR; BONE-MARROW
   TRANSPLANTATION; N-MYC AMPLIFICATION; S NEURO-BLASTOMA; CHILDRENS CANCER
   GROUP; LYMPH-NODE METASTASES; PROGNOSTIC FACTORS; CHILDHOOD
   NEUROBLASTOMA; INTERNATIONAL CRITERIA
AB The neuroblastic tumours, derived from primordial neural crest cells which ultimately populate the sympathetic ganglia, adrenal medulla and other sites, (Brodeur GM and Castleberry RP. Neuroblastoma. In Pizzo PA, Poplack DG, eds, Principles and Practice of Pediatric Oncology. Philadelphia, J. B. Lippincott Co., 1997, 761-797) are an enigmatic group of neoplasms which have the highest rate of spontaneous regression of all human malignant neoplasms yet one of the poorest outcomes when occurring as disseminated disease in children. Significant advances in understanding and predicting the natural history of neuroblastoma have resulted from translational studies coupling tumour biology and clinical features to form prognostic strata and allowing more accurate routeing of patients to risk-related management. While this strategy has clarified the management for lower risk tumours, little improvement in survival for higher risk disease has been realised. Ironically, this latter patient subset, for which the most innovative therapeutic strategies are needed, is also the one from which the least tumour biology is gleaned owing to inadequate tissue sampling. This update will summarise the evolving biology of neuroblastoma and its relationship to current risk-related therapy and future management strategies. Throughout this report, prognostic grouping by age will be infants (<1 year) versus children (greater than or equal to 1 year) since the change of risk according to age seems most distinct at this cut-off point. (C) 1997 Published by Elsevier Science Ltd.
RP Castleberry, RP (通讯作者)，UNIV ALABAMA,CHILDRENS HOSP,DIV PEDIAT HEMATOL ONCOL,SUITE 651,1600 7TH AVE S,BIRMINGHAM,AL 35233, USA.
FU NCI NIH HHS [CA-25408] Funding Source: Medline
CR ALLEN RW, 1980, JAMA-J AM MED ASSOC, V244, P1464, DOI 10.1001/jama.244.13.1464
   *AM JOINT COMM CAN, 1983, MAN STAG CANC, P237
   BECKWITH JB, 1963, AM J PATHOL, V43, P1089
   BERTHOLD F, 1991, AM J PEDIAT HEMATOL, V13, P8
   BERTHOLD F, 1992, AM J PEDIAT HEMATOL, V14, P207
   BESSHO F, 1991, J PEDIATR-US, V119, P237, DOI 10.1016/S0022-3476(05)80733-4
   BORRELLO MG, 1993, INT J CANCER, V54, P540, DOI 10.1002/ijc.2910540404
   BRODEUR G M, 1986, Cancer, V58, P541, DOI 10.1002/1097-0142(19860715)58:2+<541::AID-CNCR2820581322>3.0.CO;2-2
   Brodeur Garrett M., 1997, P761
   BRODEUR GM, 1984, SCIENCE, V224, P1121, DOI 10.1126/science.6719137
   BRODEUR GM, 1993, J CLIN ONCOL, V11, P1466, DOI 10.1200/JCO.1993.11.8.1466
   BRODEUR GM, 1981, CANCER RES, V41, P4678
   BRODEUR GM, 1992, AM J PEDIAT HEMATOL, V14, P111
   BRODEUR GM, 1992, CANCER-AM CANCER SOC, V70, P1685, DOI 10.1002/1097-0142(19920915)70:4+<1685::AID-CNCR2820701607>3.0.CO;2-H
   BRODEUR GM, 1988, J CLIN ONCOL, V6, P1874, DOI 10.1200/JCO.1988.6.12.1874
   BRODEUR GM, 1995, EUR J CANCER, V31A, P505, DOI 10.1016/0959-8049(95)00040-P
   CARLSEN NLT, 1986, CANCER, V58, P2726, DOI 10.1002/1097-0142(19861215)58:12<2726::AID-CNCR2820581229>3.0.CO;2-M
   CARON H, 1995, HUM MOL GENET, V4, P535, DOI 10.1093/hmg/4.4.535
   CARON H, 1995, MED PEDIATR ONCOL, V24, P215, DOI 10.1002/mpo.2950240402
   CASTLEBERRY RP, 1992, J CLIN ONCOL, V10, P1299, DOI 10.1200/JCO.1992.10.8.1299
   CASTLEBERRY RP, 1991, J CLIN ONCOL, V9, P789, DOI 10.1200/JCO.1991.9.5.789
   CASTLEBERRY RP, 1994, J CLIN ONCOL, V12, P2378, DOI 10.1200/JCO.1994.12.11.2378
   CASTLEBERRY RP, 1996, EUR J CANC
   CHAN HSL, 1991, NEW ENGL J MED, V325, P1608, DOI 10.1056/NEJM199112053252304
   Chauvin F, 1997, MED PEDIATR ONCOL, V28, P81, DOI 10.1002/(SICI)1096-911X(199702)28:2<81::AID-MPO1>3.0.CO;2-O
   COHN SL, 1995, CANCER RES, V55, P721
   COLDMAN AJ, 1980, CANCER, V46, P1896, DOI 10.1002/1097-0142(19801015)46:8<1896::AID-CNCR2820460833>3.0.CO;2-Y
   DANGIO GJ, 1971, LANCET, V1, P1046
   DEBERNARDI B, 1987, CANCER, V60, P1066, DOI 10.1002/1097-0142(19870901)60:5<1066::AID-CNCR2820600523>3.0.CO;2-J
   DONFRANCESCO A, 1990, CANCER RES, V50, P4929
   ERNFORS P, 1990, P NATL ACAD SCI USA, V87, P5454, DOI 10.1073/pnas.87.14.5454
   EVANS AE, 1987, CANCER, V59, P1853, DOI 10.1002/1097-0142(19870601)59:11<1853::AID-CNCR2820591102>3.0.CO;2-F
   EVANS AE, 1981, ARCH DIS CHILD, V56, P271, DOI 10.1136/adc.56.4.271
   EVANS AE, 1980, CANCER, V45, P833, DOI 10.1002/1097-0142(19800301)45:5<833::AID-CNCR2820450502>3.0.CO;2-U
   EVANS AE, 1971, CANCER, V27, P374, DOI 10.1002/1097-0142(197102)27:2<374::AID-CNCR2820270221>3.0.CO;2-G
   Evans AE, 1996, J CLIN ONCOL, V14, P2504, DOI 10.1200/JCO.1996.14.9.2504
   FAVROT MC, 1993, NEW ENGL J MED, V329, P1965, DOI 10.1056/NEJM199312233292615
   FONG CT, 1989, P NATL ACAD SCI USA, V86, P3753, DOI 10.1073/pnas.86.10.3753
   Garaventa A, 1996, BONE MARROW TRANSPL, V18, P125
   GAZE MN, 1995, EUR J CANCER, V31A, P252, DOI 10.1016/0959-8049(94)E0036-4
   GRAHAMPOLE J, 1991, J CLIN ONCOL, V9, P152
   GRAHAMPOLE J, 1991, NEW STRATEGIES BONE, P413
   GROSFELD JL, 1978, J PEDIATR SURG, V13, P59, DOI 10.1016/S0022-3468(78)80214-0
   GURNEY JG, 1995, CANCER, V75, P2186, DOI 10.1002/1097-0142(19950415)75:8<2186::AID-CNCR2820750825>3.0.CO;2-F
   HAAS D, 1988, CANCER, V62, P818, DOI 10.1002/1097-0142(19880815)62:4<818::AID-CNCR2820620430>3.0.CO;2-K
   HAASE GM, 1995, J PEDIATR SURG, V30, P289, DOI 10.1016/0022-3468(95)90576-6
   HANDGRETINGER R, 1995, EUR J CANCER, V31A, P261, DOI 10.1016/0959-8049(94)00413-Y
   HANN HWL, 1985, CANCER RES, V45, P2843
   HAYES FA, 1983, J PEDIATR-US, V102, P59, DOI 10.1016/S0022-3476(83)80287-X
   Hoefnagel C A, 1995, Q J Nucl Med, V39, P61
   IKEDA Y, 1981, J PEDIATR SURG, V16, P636, DOI 10.1016/0022-3468(81)90019-1
   JAFFE N, 1976, CANCER TREAT REV, V3, P61, DOI 10.1016/S0305-7372(76)80005-9
   JEREB B, 1984, AM J PEDIAT HEMATOL, V6, P233
   JOSHI VV, 1992, CANCER-AM CANCER SOC, V69, P2197, DOI 10.1002/1097-0142(19920415)69:8<2197::AID-CNCR2820690829>3.0.CO;2-X
   KELLIE SJ, 1991, CANCER-AM CANCER SOC, V68, P1999, DOI 10.1002/1097-0142(19911101)68:9<1999::AID-CNCR2820680926>3.0.CO;2-0
   KINNEY H, 1996, PEDIATRICS, V66, P130
   KLEIN R, 1991, CELL, V65, P189, DOI 10.1016/0092-8674(91)90419-Y
   Kletzel M, 1994, Prog Clin Biol Res, V389, P513
   KOGNER P, 1993, CANCER RES, V53, P2044
   LEONE A, 1993, ONCOGENE, V8, P855
   LIU L, 1991, BIOCH DNA TOPOISOMER
   LOOK AT, 1984, NEW ENGL J MED, V311, P231, DOI 10.1056/NEJM198407263110405
   LOOK AT, 1991, J CLIN ONCOL, V9, P581, DOI 10.1200/JCO.1991.9.4.581
   Marangos P J, 1985, Prog Clin Biol Res, V175, P285
   Matthay K K, 1991, J Nucl Biol Med, V35, P244
   MATTHAY KK, 1989, J CLIN ONCOL, V7, P236, DOI 10.1200/JCO.1989.7.2.236
   MCWILLIAMS NB, 1990, NEUROBLASTOMA TUMOR, P229
   MILLER RW, 1995, CANCER, V75, P395, DOI 10.1002/1097-0142(19950101)75:1+<395::AID-CNCR2820751321>3.0.CO;2-W
   NAKAGAWARA A, 1992, CANCER RES, V52, P1364
   NAKAGAWARA A, 1993, NEW ENGL J MED, V328, P847, DOI 10.1056/NEJM199303253281205
   NAKAMURA A, 1990, ACTA PHYS POL B, V21, P11
   NINANE J, 1982, ARCH DIS CHILD, V57, P438, DOI 10.1136/adc.57.6.438
   NITSCHKE R, 1991, J CLIN ONCOL, V9, P1181, DOI 10.1200/JCO.1991.9.7.1181
   NITSCHKE R, 1988, J CLIN ONCOL, V6, P1271, DOI 10.1200/JCO.1988.6.8.1271
   NORRIS MD, 1996, IN PRESS NEW ENGLAND, V334
   NORRIS MD, 1997, AM ASS CANC RES, V38, P440
   PARDO N, 1996, MED PEDIAT ONCOLOGY, V27
   PHILIP T, 1987, AUTOLOGOUS BONE MARR, V3, P407
   PINKERTON CR, 1987, AUTOLOGOUS BONE MARR, P401
   PRITCHARD J, 1982, BRIT J CANCER, V45, P86, DOI 10.1038/bjc.1982.11
   ROALD B, 1996, MED PEDIATR ONCOL, V27, P225
   SAWAGUCHI S, 1980, NIPPON SHONI GEKA GA, V16, P51
   SCHWARTZBAUM JA, 1996, AM J EPIDEMIOL, V135, P1358
   SEEGER RC, 1985, NEW ENGL J MED, V313, P1111, DOI 10.1056/NEJM198510313131802
   SEEGER RC, 1991, P AN M AM SOC CLIN, V10, P310
   SEEGER RC, 1994, BONE MARROW TRANSPL, P814
   SEELER RA, 1979, PEDIATRICS, V63, P524
   SHAW PJ, 1992, MED PEDIATR ONCOL, V20, P149, DOI 10.1002/mpo.2950200211
   SHIMADA H, 1984, J NATL CANCER I, V73, P405, DOI 10.1093/jnci/73.2.405
   SHUSTER JJ, 1992, AM J CLIN ONCOL-CANC, V15, P295, DOI 10.1097/00000421-199208000-00004
   SILBER JH, 1991, CANCER RES, V51, P1426
   SMITH EI, 1989, J PEDIATR SURG, V24, P386, DOI 10.1016/S0022-3468(89)80277-5
   SPITZ MR, 1985, AM J EPIDEMIOL, V121, P924, DOI 10.1093/oxfordjournals.aje.a114062
   STEPHENSON SR, 1986, CANCER, V58, P372, DOI 10.1002/1097-0142(19860715)58:2<372::AID-CNCR2820580229>3.0.CO;2-2
   Stram DO, 1996, J CLIN ONCOL, V14, P2417, DOI 10.1200/JCO.1996.14.9.2417
   STROTHER D, 1995, J PEDIAT HEMATOL ONC, V17, P254, DOI 10.1097/00043426-199508000-00007
   STROTHER D, 1997, IN PRESS EUR J CANC
   STROTHER D, 1993, P AM SOC CLIN ONCOL, V12, P1422
   SUZUKI T, 1993, J NATL CANCER I, V85, P377, DOI 10.1093/jnci/85.5.377
   Tonini GP, 1997, J CLIN ONCOL, V15, P85, DOI 10.1200/JCO.1997.15.1.85
   Troncone L, 1995, Q J Nucl Med, V39, P65
   TSUCHIDA Y, 1987, J PEDIATR SURG, V22, P419, DOI 10.1016/S0022-3468(87)80261-0
   vanHasselt EJ, 1996, EUR J PEDIATR SURG, V6, P155, DOI 10.1055/s-2008-1066495
   VILLABLANCA JG, 1995, J CLIN ONCOL, V13, P894, DOI 10.1200/JCO.1995.13.4.894
   VOUTE PA, 1991, PROG CLIN BIOL RES, V366, P439
   Watts RG, 1996, AM J HEMATOL, V53, P137
   WEITH A, 1989, GENE CHROMOSOME CANC, V1, P159, DOI 10.1002/gcc.2870010209
   WILKINS JR, 1990, AM J EPIDEMIOL, V131, P995, DOI 10.1093/oxfordjournals.aje.a115620
   Woods WG, 1996, LANCET, V348, P1682, DOI 10.1016/S0140-6736(96)06020-5
   YU AL, 1991, P AN M AM SOC CLIN, V10, P318
   ZUCKER JM, 1990, P AM SOC CLIN ONCOL, V9, P294
NR 111
TC 123
Z9 126
U1 0
U2 11
PU PERGAMON-ELSEVIER SCIENCE LTD
PI OXFORD
PA THE BOULEVARD, LANGFORD LANE, KIDLINGTON, OXFORD, ENGLAND OX5 1GB
SN 0959-8049
J9 EUR J CANCER
JI Eur. J. Cancer
PD AUG
PY 1997
VL 33
IS 9
BP 1430
EP 1437
DI 10.1016/S0959-8049(97)00308-0
PG 8
WC Oncology
WE Science Citation Index Expanded (SCI-EXPANDED)
SC Oncology
GA XX375
UT WOS:A1997XX37500027
PM 9337686
DA 2023-08-27
ER

PT J
AU Lorenzen, EL
   Kallehauge, JF
   Byskov, CS
   Dahlrot, RH
   Haslund, CA
   Guldberg, TL
   Lassen-Ramshad, Y
   Lukacova, S
   Muhic, A
   Nystrom, PW
   Haldbo-Classen, L
   Bahij, I
   Larsen, L
   Weber, B
   Hansen, CR
AF Lorenzen, Ebbe Laugaard
   Kallehauge, Jesper Folsted
   Byskov, Camilla Skinnerup
   Dahlrot, Rikke Hedegaard
   Haslund, Charlotte Aaquist
   Guldberg, Trine Lignell
   Lassen-Ramshad, Yasmin
   Lukacova, Slavka
   Muhic, Aida
   Nystrom, Petra Witt
   Haldbo-Classen, Lene
   Bahij, Ihsan
   Larsen, Lone
   Weber, Britta
   Hansen, Christian Ronn
TI A national study on the inter-observer variability in the delineation of
   organs at risk in the brain
SO ACTA ONCOLOGICA
LA English
DT Article
DE Organs at risk; radiotherapy; brain; inter-observer variation;
   auto-segmentation
ID AUTOMATIC SEGMENTATION; VOLUME DELINEATION; RADIOTHERAPY;
   RECOMMENDATIONS; ONCOLOGY; DAHANCA; HEAD
AB Background The Danish Neuro Oncology Group (DNOG) has established national consensus guidelines for the delineation of organs at risk (OAR) structures based on published literature. This study was conducted to finalise these guidelines and evaluate the inter-observer variability of the delineated OAR structures by expert observers. Material and methods The DNOG delineation guidelines were formed by participants from all Danish centres that treat brain tumours with radiotherapy. In a two-day workshop, guidelines were discussed and finalised based on a pilot study. Following this, the ten participants contoured the following OARs on T1-weighted gadolinium enhanced MRI from 13 patients with brain tumours: optic tracts, optic nerves, chiasm, spinal cord, brainstem, pituitary gland and hippocampus. The metrics used for comparison were the Dice similarity coefficient (Dice), mean surface distance (MSD) and others. Results A total of 968 contours were delineated across the 13 patients. On average eight (range six to nine) individual contour sets were made per patient. Good agreement was found across all structures with a median MSD below 1 mm for most structures, with the chiasm performing the best with a median MSD of 0.45 mm. The Dice was as expected highly volume dependent, the brainstem (the largest structure) had the highest Dice value with a median of 0.89 whereas smaller volumes such as the chiasm had a Dice of 0.71. Conclusion Except for the caudal definition of the spinal cord, the variances observed in the contours of OARs in the brain were generally low and consistent. Surface mapping revealed sub-regions of higher variance for some organs. The data set is being prepared as a validation data set for auto-segmentation algorithms for use within the Danish Comprehensive Cancer Centre - Radiotherapy and potential collaborators.
C1 [Lorenzen, Ebbe Laugaard; Hansen, Christian Ronn] Odense Univ Hosp, Lab Radiat Phys, Sdr Blvd 29,Indgang 97, Odense C, Denmark.
   [Kallehauge, Jesper Folsted; Byskov, Camilla Skinnerup; Dahlrot, Rikke Hedegaard; Lassen-Ramshad, Yasmin; Nystrom, Petra Witt; Bahij, Ihsan; Weber, Britta; Hansen, Christian Ronn] Aarhus Univ Hosp, Danish Ctr Particle Therapy, Aarhus, Denmark.
   [Kallehauge, Jesper Folsted] Aarhus Univ, Dept Clin Med, Aarhus, Denmark.
   [Byskov, Camilla Skinnerup; Lukacova, Slavka; Haldbo-Classen, Lene] Aarhus Univ Hosp, Dept Oncol, Aarhus, Denmark.
   [Dahlrot, Rikke Hedegaard] Odense Univ Hosp, Dept Oncol, Odense, Denmark.
   [Dahlrot, Rikke Hedegaard; Hansen, Christian Ronn] Univ Southern Denmark, Inst Clin Res, Odense, Denmark.
   [Haslund, Charlotte Aaquist; Guldberg, Trine Lignell; Larsen, Lone] Aalborg Univ Hosp, Dept Oncol, Aalborg, Denmark.
   [Muhic, Aida] Rigshosp, Dept Oncol, Copenhagen, Denmark.
C3 University of Southern Denmark; Odense University Hospital; Aarhus
   University; Aarhus University; Aarhus University; University of Southern
   Denmark; Odense University Hospital; University of Southern Denmark;
   Aalborg University; Aalborg University Hospital; Rigshospitalet;
   University of Copenhagen
RP Lorenzen, EL (通讯作者)，Odense Univ Hosp, Lab Radiat Phys, Sdr Blvd 29,Indgang 97, Odense C, Denmark.
EM ebbe.lorenzen@rsyd.dk
RI Larsen, Lone Heimann/A-5577-2013
OI Skinnerup Byskov, Camilla/0000-0001-7196-0234; Hansen, Christian
   Ronn/0000-0001-5716-6069; Lorenzen, Ebbe Laugaard/0000-0003-1895-733X;
   Kallehauge, Jesper Folsted/0000-0003-3705-5390
FU Danish Cancer Society [R191-A11526]; Danish Comprehensive Cancer Centre;
   Region of Southern Denmark - BRAIN project; DCCC Radiotherapy - The
   Danish National Research Centre for Radiotherapy
FX The current study and workshop were supported by DCCC Radiotherapy - The
   Danish National Research Centre for Radiotherapy, Danish Cancer Society
   [grant no. R191-A11526] and Danish Comprehensive Cancer Centre and the
   Region of Southern Denmark - BRAIN project.
CR Bartel F, 2019, CLIN TRANSL ONCOL, V21, P178, DOI 10.1007/s12094-018-1903-7
   Brink C, 2018, ACTA ONCOL, V57, P107, DOI 10.1080/0284186X.2017.1406140
   Brouwer CL, 2015, RADIOTHER ONCOL, V117, P83, DOI 10.1016/j.radonc.2015.07.041
   Crowe EM, 2017, FRONT PSYCHOL, V8, DOI 10.3389/fpsyg.2017.01628
   Deeley MA, 2013, PHYS MED BIOL, V58, P4071, DOI 10.1088/0031-9155/58/12/4071
   Deeley MA, 2011, PHYS MED BIOL, V56, P4557, DOI 10.1088/0031-9155/56/14/021
   Eekers DBP, 2018, RADIOTHER ONCOL, V128, P37, DOI 10.1016/j.radonc.2017.12.013
   Ellingson BM, 2015, NEURO-ONCOLOGY, V17, P1188, DOI 10.1093/neuonc/nov095
   Hansen CR, 2019, ACTA ONCOL, V58, P1410, DOI 10.1080/0284186X.2019.1654129
   Jameson MG, 2010, J MED IMAG RADIAT ON, V54, P401, DOI 10.1111/j.1754-9485.2010.02192.x
   Jansen EPM, 2000, RADIOTHER ONCOL, V56, P151, DOI 10.1016/S0167-8140(00)00216-4
   Jensen K, 2020, RADIOTHER ONCOL, V151, P149, DOI 10.1016/j.radonc.2020.07.037
   Kruser TJ, 2019, J NEURO-ONCOL, V143, P157, DOI 10.1007/s11060-019-03152-9
   Lorenzen EL, 2014, ACTA ONCOL, V53, P1366, DOI 10.3109/0284186X.2014.930170
   Scoccianti S, 2015, RADIOTHER ONCOL, V114, P230, DOI 10.1016/j.radonc.2015.01.016
   Soliman H, 2018, INT J RADIAT ONCOL, V100, P436, DOI 10.1016/j.ijrobp.2017.09.047
   Vinod SK, 2016, RADIOTHER ONCOL, V121, P169, DOI 10.1016/j.radonc.2016.09.009
   Weltens C, 2001, RADIOTHER ONCOL, V60, P49, DOI 10.1016/S0167-8140(01)00371-1
NR 18
TC 2
Z9 2
U1 0
U2 0
PU TAYLOR & FRANCIS LTD
PI ABINGDON
PA 2-4 PARK SQUARE, MILTON PARK, ABINGDON OR14 4RN, OXON, ENGLAND
SN 0284-186X
EI 1651-226X
J9 ACTA ONCOL
JI Acta Oncol.
PD NOV 2
PY 2021
VL 60
IS 11
BP 1548
EP 1554
DI 10.1080/0284186X.2021.1975813
EA OCT 2021
PG 7
WC Oncology
WE Science Citation Index Expanded (SCI-EXPANDED)
SC Oncology
GA WM2GW
UT WOS:000705239400001
PM 34629014
OA Bronze
DA 2023-08-27
ER

PT J
AU Lin, DM
   Park, JW
   Gattuso, P
AF Lin, Diana Murro
   Park, Ji-Weon
   Gattuso, Paolo
TI Metastatic Signet-Ring Cell Carcinoma of the Bladder in Cerebrospinal
   Fluid
SO DIAGNOSTIC CYTOPATHOLOGY
LA English
DT Article
DE signet ring carcinoma; bladder adenocarcinoma; cerebrospinal fluid;
   leptomeningeal metastasis
ID CANCER; ADENOCARCINOMA; MANIFESTATION; TUMOR
AB Primary bladder signet-ring cell carcinoma (SRCC) is extremely rare and associated with an aggressive course. To our knowledge, we describe the first metastatic bladder SRCC identified in cerebrospinal fluid (CSF). A 68-year-old male with 1 year history of primary bladder SRCC with spinal metastasis presented with multiple falls and loss of consciousness. Brain imaging showed high signal in the frontoparietal sulci and superior cerebellum. CSF analysis was significant for increased leukocytes with monocyte predominance while protein and glucose values were within normal range. There was a hypercellular population of pleomorphic tumor cells with signet-ring morphology, similar to those seen in his diagnostic bladder biopsies. The signet-ring cells were positive for cytokeratin 7 and 20 and negative for CDX-2 and prostate-specific antigen. The patient's clinical condition rapidly deteriorated and he died less than a week after presentation. At autopsy, brain sections revealed signet ring cells in the meninges overlying the cerebrum, cerebellum, brainstem, spinal cord, and pituitary with superficial invasion of the brain parenchyma. No brain parenchymal lesions were present. This case illustrates a unique complication of primary bladder SRCC. Diagn. Cytopathol. 2017;45:73-76. (c) 2016 Wiley Periodicals, Inc.
C1 [Lin, Diana Murro; Park, Ji-Weon; Gattuso, Paolo] Rush Univ, Med Ctr, Dept Pathol, Chicago, IL 60612 USA.
C3 Rush University
RP Lin, DM (通讯作者)，1750 Harrison St,Ste 570, Chicago, IL 60612 USA.
EM diana_murro@rush.edu
CR AGNELLI G, 1980, POSTGRAD MED J, V56, P868, DOI 10.1136/pgmj.56.662.868
   Butchart C, 2010, CASE REP ONCOL, V3, P171, DOI 10.1159/000315473
   Drappatz Jan, 2007, Curr Treat Options Neurol, V9, P283, DOI 10.1007/s11940-007-0014-5
   Glosova L, 2003, ACTA CYTOL, V47, P1087, DOI 10.1159/000326653
   HEIMANN A, 1986, ACTA CYTOL, V30, P25
   Kleinfeld K, 2013, J CLIN NEUROSCI, V20, P890, DOI 10.1016/j.jocn.2012.05.047
   Pugashetti N, 2015, CUAJ-CAN UROL ASSOC, V9, pE204, DOI 10.5489/cuaj.2447
   Schneider S, 2009, BMJ CASE REP, V2009
   Sioutopoulou D, 2008, ACTA CYTOL, V52, P304, DOI 10.1159/000325511
   Thomas AA, 2009, HUM PATHOL, V40, P108, DOI 10.1016/j.humpath.2008.06.022
   Yust-Katz S, 2013, MED ONCOL, V30, DOI 10.1007/s12032-012-0429-z
NR 11
TC 0
Z9 0
U1 0
U2 2
PU WILEY-BLACKWELL
PI HOBOKEN
PA 111 RIVER ST, HOBOKEN 07030-5774, NJ USA
SN 8755-1039
EI 1097-0339
J9 DIAGN CYTOPATHOL
JI Diagn. Cytopathol.
PD JAN
PY 2017
VL 45
IS 1
BP 73
EP 76
DI 10.1002/dc.23603
PG 4
WC Medical Laboratory Technology; Pathology
WE Science Citation Index Expanded (SCI-EXPANDED)
SC Medical Laboratory Technology; Pathology
GA EF4DE
UT WOS:000390274000013
PM 27629260
DA 2023-08-27
ER

PT J
AU Simone, CB
   Ly, D
   Dan, TD
   Ondos, J
   Ning, H
   Belard, A
   O'Connell, J
   Miller, RW
   Simone, NL
AF Simone, Charles B., II
   Ly, David
   Dan, Tu D.
   Ondos, John
   Ning, Holly
   Belard, Arnaud
   O'Connell, John
   Miller, Robert W.
   Simone, Nicole L.
TI Comparison of intensity-modulated radiotherapy, adaptive radiotherapy
   proton radiotherapy, and adaptive proton radiotherapy for treatment of
   locally advanced head and neck cancer
SO RADIOTHERAPY AND ONCOLOGY
LA English
DT Article
DE Head and neck cancer; Proton therapy; Adaptive radiotherapy; IMRT;
   Treatment planning
ID RADIATION-THERAPY; GEOMETRIC CHANGES; PAROTID-GLAND; LUNG-CANCER;
   CARCINOMA; PHOTON; TUMORS; IMRT; OROPHARYNX; SHRINKAGE
AB Background and purpose: Various radiotherapy planning methods for locally advanced squamous cell carcinoma of the head and neck (SCCHN) have been proposed to decrease normal tissue toxicity. We compare IMRT, adaptive IMRT, proton therapy (IMPT), and adaptive IMPT for SCCHN.
   Materials and methods: Initial and re-simulation CT images from 10 consecutive patients with SCCHN were used to quantify dosimetric differences between photon and proton therapy. Contouring was performed on both CTs, and plans (n = 40 plans) and dose-volume histograms were generated.
   Results: The mean GTV volume decreased 53.4% with re-simulation. All plans provided comparable PTV coverage. Compared with IMRT, adaptive IMRT significantly reduced the maximum dose to the mandible (p = 0.020) and mean doses to the contralateral parotid gland (p = 0.049) and larynx (p = 0.049). Compared with IMRT and adaptive IMRT, IMPT significantly lowered the maximum doses to the spinal cord (p < 0.002 for both) and brainstem (p < 0.002 for both) and mean doses to the larynx (p < 0.002 for both) and ipsilateral (p = 0.004 IMRT, p = 0.050 adaptive) and contralateral (p < 0.002 IMRT, p = 0.010 adaptive) parotid glands. Adaptive IMPT significantly reduced doses to all critical structures compared with IMRT and adaptive IMRT and several critical structures compared with non-adaptive IMPT.
   Conclusions: Although adaptive IMRT reduced dose to several normal structures compared with standard IMRT, non-adaptive proton therapy had a more favorable dosimetric profile than IMRT or adaptive IMRT and may obviate the need for adaptive planning. Protons allowed significant sparing of the spinal cord, parotid glands, larynx, and brainstem and should be considered for SCCHN to decrease normal tissue toxicity while still providing optimal tumor coverage. Published by Elsevier Ireland Ltd. Radiotherapy and Oncology 101 (2011) 376-382
C1 [Simone, Nicole L.] NCI, NIH, Radiat Oncol Branch, Bethesda, MD 20892 USA.
   [Belard, Arnaud] Henry M Jackson Fdn Adv Mil Med, Washington, DC USA.
   [O'Connell, John] Walter Reed Army Med Ctr, Washington, DC 20307 USA.
C3 National Institutes of Health (NIH) - USA; NIH National Cancer Institute
   (NCI); Henry M. Jackson Foundation for the Advancement of Military
   Medicine, Inc; United States Department of Defense; United States Army;
   Walter Reed National Military Medical Center
RP Simone, NL (通讯作者)，NCI, NIH, Radiat Oncol Branch, Bldg 10-CRC,Room B2-3500,10 Ctr Dr, Bethesda, MD 20892 USA.
EM simonen@mail.nih.gov
RI Dan, Tu/Y-7250-2019; O'Connell, John Joseph/AAN-3339-2020
OI Dan, Tu/0000-0003-1154-0507; O'Connell, John Joseph/0000-0002-8879-1219;
   Simone, Charles/0000-0002-0867-3694; Simone, Nicole/0000-0002-7662-7470
FU U.S. Army Medical Research and Materiel Command
   [DAMD17-W81XWH-04-2-0022]; Roberts Proton Therapy Center at University
   of Pennsylvania Health System; NIH; Pfizer, Inc.
FX This research was supported in part by U.S. Army Medical Research and
   Materiel Command under Contract Agreement No.DAMD17-W81XWH-04-2-0022, in
   conjunction with the Roberts Proton Therapy Center at University of
   Pennsylvania Health System. Research support was also through the
   Intramural Research Program of the NIH. D.L. was supported by the
   Clinical Research Training Program, a public-private partnership
   supported jointly by NIH and Pfizer, Inc. Opinions, interpretations,
   conclusions, and recommendations are those of the authors and not
   necessarily endorsed by the U.S. Army.
CR Barker JL, 2004, INT J RADIAT ONCOL, V59, P960, DOI 10.1016/j.ijrobp.2003.12.024
   Blanco AI, 2005, INT J RADIAT ONCOL, V62, P1055, DOI 10.1016/j.ijrobp.2004.12.076
   Broggi S, 2010, RADIOTHER ONCOL, V94, P206, DOI 10.1016/j.radonc.2009.12.014
   BROWN AP, 1989, INT J RADIAT ONCOL, V16, P1607, DOI 10.1016/0360-3016(89)90970-X
   Brown ML, 2008, NAT CLIN PRACT CARD, V5, P613, DOI 10.1038/ncpcardio1307
   Bussels B, 2004, RADIOTHER ONCOL, V73, P297, DOI 10.1016/j.radonc.2004.09.015
   Calais G, 1999, J NATL CANCER I, V91, P2081, DOI 10.1093/jnci/91.24.2081
   Castadot P, 2010, RADIOTHER ONCOL, V95, P209, DOI 10.1016/j.radonc.2010.03.007
   CHENCHARICK JD, 1983, CANCER, V51, P811, DOI 10.1002/1097-0142(19830301)51:5<811::AID-CNCR2820510511>3.0.CO;2-M
   ClinicalTrials.gov, 2010, SEARCH CLIN TRIALS
   Corvo R, 2007, RADIOTHER ONCOL, V85, P156, DOI 10.1016/j.radonc.2007.04.002
   Cozzi L, 2001, RADIOTHER ONCOL, V61, P287, DOI 10.1016/S0167-8140(01)00403-0
   de Xivry JO, 2010, RADIOTHER ONCOL, V96, P131, DOI 10.1016/j.radonc.2010.05.009
   Dornfeld K, 2007, INT J RADIAT ONCOL, V68, P750, DOI 10.1016/j.ijrobp.2007.01.047
   Eisbruch A, 2009, SEMIN RADIAT ONCOL, V19, P43, DOI 10.1016/j.semradonc.2008.09.008
   Fang FM, 2001, INT J RADIAT ONCOL, V50, P961, DOI 10.1016/S0360-3016(01)01531-0
   Fung K, 2005, INT J RADIAT ONCOL, V63, P1395, DOI 10.1016/j.ijrobp.2005.05.004
   Gerweck LE, 1999, RADIOTHER ONCOL, V50, P135, DOI 10.1016/S0167-8140(98)00092-9
   Hansen EK, 2006, INT J RADIAT ONCOL, V64, P355, DOI 10.1016/j.ijrobp.2005.07.957
   Hoppe BS, 2010, RADIOTHER ONCOL, V97, P425, DOI 10.1016/j.radonc.2010.09.006
   Hui ZG, 2008, INT J RADIAT ONCOL, V72, P1385, DOI 10.1016/j.ijrobp.2008.03.007
   Johansson J, 2004, RADIOTHER ONCOL, V72, P129, DOI 10.1016/j.radonc.2004.03.018
   Klug C, 2004, HEAD NECK-J SCI SPEC, V26, P224, DOI 10.1002/hed.10373
   Lee C, 2008, RADIOTHER ONCOL, V89, P81, DOI 10.1016/j.radonc.2008.07.006
   Li Y, 2007, INT J RADIAT ONCOL, V67, P660, DOI 10.1016/j.ijrobp.2006.09.021
   Melzner WJ, 2007, RADIOTHER ONCOL, V82, P167, DOI 10.1016/j.radonc.2006.12.004
   Moyers MF, 2001, INT J RADIAT ONCOL, V49, P1429, DOI 10.1016/S0360-3016(00)01555-8
   Noel G, 2002, Cancer Radiother, V6, P337, DOI 10.1016/S1278-3218(02)00222-6
   O'Daniel JC, 2007, INT J RADIAT ONCOL, V69, P1290, DOI 10.1016/j.ijrobp.2007.07.2345
   Rosenthal DI, 2008, INT J RADIAT ONCOL, V72, P747, DOI 10.1016/j.ijrobp.2008.01.012
   Salama JK, 2009, INT J RADIAT ONCOL, V75, P725, DOI 10.1016/j.ijrobp.2008.11.059
   Schwarz M, 2011, RADIOTHER ONCOL, V98, P74, DOI 10.1016/j.radonc.2010.10.027
   Slater JD, 2005, INT J RADIAT ONCOL, V62, P494, DOI 10.1016/j.ijrobp.2004.09.064
   Steneker M, 2006, RADIOTHER ONCOL, V80, P263, DOI 10.1016/j.radonc.2006.07.025
   Taheri-Kadkhoda Z, 2008, RADIAT ONCOL, V3, DOI 10.1186/1748-717X-3-4
   Toscas JI, 2010, RADIOTHER ONCOL, V96, P192, DOI 10.1016/j.radonc.2010.05.007
   Wu QW, 2009, INT J RADIAT ONCOL, V75, P924, DOI 10.1016/j.ijrobp.2009.04.047
NR 37
TC 111
Z9 116
U1 2
U2 13
PU ELSEVIER IRELAND LTD
PI CLARE
PA ELSEVIER HOUSE, BROOKVALE PLAZA, EAST PARK SHANNON, CO, CLARE, 00000,
   IRELAND
SN 0167-8140
J9 RADIOTHER ONCOL
JI Radiother. Oncol.
PD DEC
PY 2011
VL 101
IS 3
BP 376
EP 382
DI 10.1016/j.radonc.2011.05.028
PG 7
WC Oncology; Radiology, Nuclear Medicine & Medical Imaging
WE Science Citation Index Expanded (SCI-EXPANDED)
SC Oncology; Radiology, Nuclear Medicine & Medical Imaging
GA 873PG
UT WOS:000298894700006
PM 21663988
OA Green Accepted
DA 2023-08-27
ER

PT J
AU Barbagallo, I
   Giallongo, C
   Volti, GL
   Distefano, A
   Camiolo, G
   Raffaele, M
   Salerno, L
   Pittala, V
   Sorrenti, V
   Avola, R
   Di Rosa, M
   Vanella, L
   Di Raimondo, F
   Tibullo, D
AF Barbagallo, Ignazio
   Giallongo, Cesarina
   Volti, Giovanni Li
   Distefano, Alfio
   Camiolo, Giuseppina
   Raffaele, Marco
   Salerno, Loredana
   Pittala, Valeria
   Sorrenti, Valeria
   Avola, Roberto
   Di Rosa, Michelino
   Vanella, Luca
   Di Raimondo, Francesco
   Tibullo, Daniele
TI Heme Oxygenase Inhibition Sensitizes Neuroblastoma Cells to Carfilzomib
SO MOLECULAR NEUROBIOLOGY
LA English
DT Article
DE Heme oxygenase; Inhibitors; Proteasome; Neuroblastoma; Carfilzomib
ID RESISTANCE; IMIDAZOLE; NRF2; HO-1; DERIVATIVES; EXPRESSION; BORTEZOMIB;
   SYSTEM; TUMORS
AB Neuroblastoma (NB) is an embryonic malignancy affecting the physiological development of adrenal medulla and paravertebral sympathetic ganglia in early infancy. Proteasome inhibitors (PIs) (i.e., carfilzomib (CFZ)) may represent a possible pharmacological treatment for solid tumors including NB. In the present study, we tested the effect of a novel non-competitive inhibitor of heme oxygenase-1 (HO-1), LS1/71, as a possible adjuvant therapy for the efficacy of CFZ in neuroblastoma cells. Our results showed that CFZ increased both HO-1 gene expression (about 18-fold) and HO activity (about 8-fold), following activation of the ER stress pathway. The involvement of HO-1 in CFZ-mediated cytotoxicity was further confirmed by the protective effect of pharmacological induction of HO-1, significantly attenuating cytotoxicity. In addition, HO-1 selective inhibition by a specific siRNA increased the cytotoxic effect following CFZ treatment in NB whereas SnMP, a competitive pharmacological inhibitor of HO, showed no changes in cytotoxicity. Our data suggest that treatment with CFZ produces ER stress in NB without activation of CHOP-mediated apoptosis, whereas co-treatment with CFZ and LS1/71 led to apoptosis activation and CHOP expression induction. In conclusion, our study showed that treatment with the non-competitive inhibitor of HO-1, LS1 / 71, increased cytotoxicity mediated by CFZ, triggering apoptosis following ER stress activation. These results suggest that PIs may represent a possible pharmacological treatment for solid tumors and that HO-1 inhibition may represent a possible strategy to overcome chemoresistance and increase the efficacy of chemotherapic regimens.
C1 [Barbagallo, Ignazio; Raffaele, Marco; Salerno, Loredana; Pittala, Valeria; Sorrenti, Valeria; Vanella, Luca] Univ Catania, Biochem Sect, Dept Drug Sci, Viale A Doria 6, I-95125 Catania, Italy.
   [Giallongo, Cesarina; Volti, Giovanni Li; Distefano, Alfio; Camiolo, Giuseppina; Avola, Roberto; Di Rosa, Michelino; Tibullo, Daniele] Univ Catania, Dept Biomed & Biotechnol Sci, Via S Sofia 97, I-95125 Catania, Italy.
   [Di Raimondo, Francesco] Univ Catania, Dept Surg Med & Surg Specialties, Via Santa Sofia 78, I-95123 Catania, Italy.
C3 University of Catania; University of Catania; University of Catania
RP Giallongo, C (通讯作者)，Univ Catania, Dept Biomed & Biotechnol Sci, Via S Sofia 97, I-95125 Catania, Italy.
EM cesarinagiallongo@yahoo.it
RI Volti, Giovanni Li/A-2435-2008; Camiolo, Giusi/AAS-5651-2021; Michelino,
   Di Rosa/B-5807-2013; Di Raimondo, Francesco/K-7965-2016; TIBULLO,
   Daniele/AAC-1276-2019; Sorrenti, Valeria/AAC-6099-2022; Giallongo,
   Cesarina/J-7225-2016; Raffaele, Marco/AAQ-2895-2020
OI Volti, Giovanni Li/0000-0002-8678-2183; Michelino, Di
   Rosa/0000-0002-1837-9325; Di Raimondo, Francesco/0000-0002-7749-0293;
   TIBULLO, Daniele/0000-0002-4416-8556; Giallongo,
   Cesarina/0000-0002-7667-6088; Pittala, Valeria/0000-0003-1856-0308;
   Barbagallo, Ignazio/0000-0002-7761-0662
FU University of Catania
FX This work was financially supported by Fir 2017 from the University of
   Catania (PI: Loredana Salerno).
CR Amata E, 2017, CHEMMEDCHEM, V12, P1873, DOI 10.1002/cmdc.201700321
   Barbagallo I, 2015, ACTA HISTOCHEM, V117, P705, DOI 10.1016/j.acthis.2015.09.005
   Barbagallo I, 2014, CURR PHARM DESIGN, V20, P4970
   Barbagallo I, 2013, ANTIOXID REDOX SIGN, V18, P507, DOI 10.1089/ars.2011.4360
   Berberat PO, 2005, CLIN CANCER RES, V11, P3790, DOI 10.1158/1078-0432.CCR-04-2159
   Furfaro AL, 2016, PLOS ONE, V11, DOI 10.1371/journal.pone.0152465
   Furfaro AL, 2014, BBA-MOL BASIS DIS, V1842, P613, DOI 10.1016/j.bbadis.2013.12.008
   Furfaro AL, 2012, FREE RADICAL BIO MED, V52, P488, DOI 10.1016/j.freeradbiomed.2011.11.007
   Goodman AI, 1997, P SOC EXP BIOL MED, V214, P54
   Guan S, 2016, ONCOTARGET, V7, P75914, DOI 10.18632/oncotarget.12427
   Hoehner JC, 1996, LAB INVEST, V75, P659
   Jiang T, 2010, CANCER RES, V70, P5486, DOI 10.1158/0008-5472.CAN-10-0713
   Johnson DE, 2015, ENDOCR-RELAT CANCER, V22, pT1, DOI 10.1530/ERC-14-0005
   Jozkowicz A, 2007, ANTIOXID REDOX SIGN, V9, P2099, DOI 10.1089/ars.2007.1659
   Lev N, 2006, NEUROSCI LETT, V399, P27, DOI 10.1016/j.neulet.2005.09.086
   Li HY, 2016, SCI REP-UK, V6, DOI 10.1038/srep34397
   Li Volti G, 2017, ANTIOXID REDOX SIGN, V27, P363, DOI 10.1089/ars.2016.6735
   Maines MD, 1996, UROLOGY, V47, P727, DOI 10.1016/S0090-4295(96)00010-6
   Mody R, 2017, PEDIATR BLOOD CANCER, V64, DOI 10.1002/pbc.26563
   Morioka I, 2006, PEDIATR RES, V59, P667, DOI 10.1203/01.pdr.0000215088.71481.a6
   Ohta T, 2008, CANCER RES, V68, P1303, DOI 10.1158/0008-5472.CAN-07-5003
   Pittala V, 2013, CURR MED CHEM, V20, P3711, DOI 10.2174/0929867311320300003
   Pittala V, 2011, BIOORGAN MED CHEM, V19, P5260, DOI 10.1016/j.bmc.2011.06.043
   Ryter SW, 2006, PHYSIOL REV, V86, P583, DOI 10.1152/physrev.00011.2005
   Salerno L, 2018, EUR J MED CHEM, V148, P54, DOI 10.1016/j.ejmech.2018.02.007
   Salerno L, 2017, EUR J MED CHEM, V142, P163, DOI 10.1016/j.ejmech.2017.07.031
   Salerno L, 2015, EUR J MED CHEM, V96, P162, DOI 10.1016/j.ejmech.2015.04.003
   Salerno L, 2013, BIOORGAN MED CHEM, V21, P5145, DOI 10.1016/j.bmc.2013.06.040
   Shibata T, 2008, GASTROENTEROLOGY, V135, P1358, DOI 10.1053/j.gastro.2008.06.082
   Sorrenti V, 2012, CHEM BIOL DRUG DES, V80, P876, DOI 10.1111/cbdd.12015
   Tibullo D, 2018, MOL NEUROBIOL, V55, P3344, DOI 10.1007/s12035-017-0575-6
   Tibullo D, 2016, ONCOTARGET, V7, P28868, DOI 10.18632/oncotarget.7563
   Tibullo D, 2013, CURR PHARM DESIGN, V19, P2765, DOI 10.2174/1381612811319150012
   Tibullo D, 2012, HEMATOL ONCOL, V30, P27, DOI 10.1002/hon.988
   Valentiner U, 2009, ANTICANCER RES, V29, P1219
   Vanella L, 2016, ONCOTARGET, V7, P69075, DOI 10.18632/oncotarget.11923
NR 36
TC 23
Z9 23
U1 0
U2 6
PU SPRINGER
PI NEW YORK
PA 233 SPRING ST, NEW YORK, NY 10013 USA
SN 0893-7648
EI 1559-1182
J9 MOL NEUROBIOL
JI Mol. Neurobiol.
PD FEB
PY 2019
VL 56
IS 2
BP 1451
EP 1460
DI 10.1007/s12035-018-1133-6
PG 10
WC Neurosciences
WE Science Citation Index Expanded (SCI-EXPANDED)
SC Neurosciences & Neurology
GA HN8TY
UT WOS:000460470300047
PM 29948946
DA 2023-08-27
ER

PT J
AU Kato, H
   Suzuki, M
   Mukai, M
   Aizawa, S
AF Kato, H
   Suzuki, M
   Mukai, M
   Aizawa, S
TI Clinicopathological study of pheochromocytoma of the urinary bladder:
   Immunohistochemical, flow cytometric and ultrastructural findings with
   review of the literature
SO PATHOLOGY INTERNATIONAL
LA English
DT Article
DE extra-adrenal; flow cytometry; histology; immunohistochemistry;
   malignant; metastasis; pheochromocytoma; ultrastructure; urinary bladder
ID MALIGNANT PHEOCHROMOCYTOMA; PARAGANGLIOMAS
AB Pheochromocytomas usually arise from the adrenal medulla but may also arise from the carotid body, the retroperitoneum, the urinary bladder, and other locations. We report three cases of pheochromocytoma of the urinary bladder with clinicopathological, immunohistochemical, flow cytometric, and ultrastructural findings. Case 1, a 13-year-old boy presented with hematuria. He underwent partial cystectomy, 31 years rater he presented with a tumor in the thoracic vertebra. Case 2, a 35-year-old woman presented with headache, nausea, vomiting, palpitations, and diaphoresis on evacuation. She underwent total cystectomy and regional lymph adenectomy. She survived for 10 years without recurrence or metastasis; however, she died from another disease. Case 3, a 31-year-old man presented with dysuria. He underwent total cystectomy and regional lymph adenectomy. The tumor metastasized to the lymph nodes, and the patient died after 4 years. The urinary bladder tumors in these three cases protruded into the lumen and invaded deeper than the middle of the muscle layer. The tumor of the urinary bladder, metastatic lymph nodes, and thoracic vertebra showed alveolar and trabecular patterns, and tumor cells were surrounded by capillaries. The tumor cells were moderate in size with ovoid nuclei and abundant eosinophilic cytoplasm that contained acidophilic granules reactive to Grimelius stain. Vascular invasion was observed in cases 1 and 2. Immunohistochemically, tumor cells showed reactivity for chromogranin, Leu 7, and S-100 protein. In each of the three cases, the DNA ploidy pattern on flow cytometry was aneuploid. Ultrastructural examination revealed several neurosecretory granules, rough endoplasmic reticulum, and a few mitochondria within the cytoplasm. It is difficult to determine whether pheochromocytoma of the urinary bladder is malignant on the basis of histological, immunohistochemical, and flow cytometric findings. Long-term follow up is necessary.
C1 Jikei Univ, Sch Med, Dept Pathol, Minato Ku, Tokyo 1058461, Japan.
   Natl Okura Hosp, Clin Lab, Tokyo, Japan.
C3 Jikei University; National Center for Child Health & Development - Japan
RP Kato, H (通讯作者)，Jikei Univ, Sch Med, Dept Pathol, Minato Ku, 3-25-8 Nishi Shimbashi, Tokyo 1058461, Japan.
CR BUCHNER T, 1985, PATHOL RES PRACT, V179, P310
   DAS S, 1983, UROLOGY, V21, P20, DOI 10.1016/0090-4295(83)90116-4
   DAVARIS P, 1986, PATHOL RES PRACT, V181, P101
   DEKLERK DP, 1975, J UROLOGY, V113, P864, DOI 10.1016/S0022-5347(17)59601-9
   FLANIGAN RC, 1980, UROLOGY, V16, P386, DOI 10.1016/0090-4295(80)90144-2
   GRIGNON DJ, 1991, HUM PATHOL, V22, P1162, DOI 10.1016/0046-8177(91)90271-P
   HAMAGUCHI K, 1988, PATHOL CLIN MED, V6, P1331
   HEDLEY DW, 1983, J HISTOCHEM CYTOCHEM, V31, P1333, DOI 10.1177/31.11.6619538
   Lack EE, 1997, ATLAS TUMOR PATHOLOG, V19
   LINNOILA RI, 1990, HUM PATHOL, V21, P1168
   Murphy W, 1994, ATLAS TUMOR PATHOLOG
   OCHI K, 1981, UROLOGY, V17, P228, DOI 10.1016/0090-4295(81)90034-0
   PANG LC, 1993, ARCH PATHOL LAB MED, V117, P1142
   Piedrola G, 1997, EUR UROL, V31, P122
   YOFFA DE, 1967, LANCET, V2, P422
NR 15
TC 16
Z9 20
U1 0
U2 1
PU BLACKWELL SCIENCE ASIA
PI CARLTON
PA 54 UNIVERSITY ST, P O BOX 378, CARLTON, VICTORIA 3053, AUSTRALIA
SN 1320-5463
J9 PATHOL INT
JI Pathol. Int.
PD DEC
PY 1999
VL 49
IS 12
BP 1093
EP 1099
DI 10.1046/j.1440-1827.1999.00985.x
PG 7
WC Pathology
WE Science Citation Index Expanded (SCI-EXPANDED)
SC Pathology
GA 311VT
UT WOS:000086907100010
PM 10632931
DA 2023-08-27
ER

PT J
AU Yang, Y
   Fang, JY
   Li, D
   Wang, L
   Ji, N
   Zhang, JT
AF Yang, Yang
   Fang, Jingyi
   Li, Da
   Wang, Liang
   Ji, Nan
   Zhang, Junting
TI Recurrent intracranial neurenteric cyst with malignant transformation: A
   case report and literature review
SO ONCOLOGY LETTERS
LA English
DT Review
DE foramen magnum; neurenteric cyst; malignant transformation; tumor
   recurrence
ID ENTEROGENOUS CYST; POSTERIOR-FOSSA; ADENOCARCINOMA; MANAGEMENT;
   DIAGNOSIS
AB Neurenteric cysts (NCs) are uncommon congenital cystic lesions. Malignantly transformed NCs are extremely rare. The present study reports the case of a recurrent foramen magnum NC with a malignant transformation and reviews 8 previously reported cases. A 58-year-old woman with a 5-month history of occasional headaches, dizziness and vomiting presented to the Beijing Tiantan Hospital (Beijing, China) with palsy of the left cranial IX and X nerves, decreased sensation in the limbs on the right side and an ataxic gait. Magnetic resonance imaging (MRI) scans revealed a cystic mass in the left side of the foramen magnum, positioned anteriolaterally to the medulla oblongata. Surgery using a left suboccipital retrosigmoid approach was performed. The lesion was partially resected and was histopathologically diagnosed as an NC with focal hyperplasia of the epithelial cells. Additional MRI scans that were performed 25 months later revealed a solid lesion posterior to the medullar oblongata. Therefore, surgery using a suboccipital midline approach was performed. The solid lesion was sub-totally removed and was histopathologically diagnosed as a well-differentiated papillary adenocarcinoma. At 1 month post-surgery, the patient's condition worsened, eventually resulting in mortality due to respiratory failure. Based on the findings of the present case and previous literature, strict criteria for malignant-transformed NCs were created. The location distribution of malignant-transformed NCs does not coincide with the location distribution of all NCs, and malignantly transformed NCs usually occur in adult patients and present as atypical radiological features. Surgery is the optimal treatment for malignantly transformed NCs, and the effectiveness of adjuvant therapy requires additional studies.
C1 [Yang, Yang; Li, Da; Wang, Liang; Ji, Nan; Zhang, Junting] Capital Med Univ, Beijing Tiantan Hosp, Dept Neurosurg, 6 Tiantan Xili, Beijing 100050, Peoples R China.
   [Fang, Jingyi] Capital Med Univ, Beijing Neurosurg Inst, Dept Neuropathol, Beijing 100050, Peoples R China.
C3 Capital Medical University; Beijing Neurosurgical Institute; Capital
   Medical University
RP Zhang, JT (通讯作者)，Capital Med Univ, Beijing Tiantan Hosp, Dept Neurosurg, 6 Tiantan Xili, Beijing 100050, Peoples R China.
EM zhangjunting2003@aliyun.com
RI li, wei/IUQ-2973-2023; Ji, Nan/AAE-6083-2022
OI Ji, Nan/0000-0002-9001-8858
CR ABRAMSON RC, 1989, NEUROSURGERY, V24, P574, DOI 10.1227/00006123-198904000-00014
   Al-Ahmed IH, 2013, J NEUROSURG-PEDIATR, V11, P511, DOI 10.3171/2013.1.PEDS1290
   Bejjani GK, 1998, J NEUROSURG, V89, P326, DOI 10.3171/jns.1998.89.2.0326
   BROOKS BS, 1993, AM J NEURORADIOL, V14, P735
   Chaynes P, 1998, ACTA NEUROCHIR, V140, P905, DOI 10.1007/s007010050192
   De Oliveira RS, 2005, J NEUROSURG, V103, P512
   Dunham CP, 2009, CLIN NEUROPATHOL, V28, P460
   Gauden AJ, 2012, J CLIN NEUROSCI, V19, P352, DOI 10.1016/j.jocn.2011.10.005
   Gessi Marco, 2008, Neurosurgery, V62, pE972, DOI 10.1227/01.neu.0000318186.10536.f6
   Hamlat A, 2005, J NEURO-ONCOL, V74, P187, DOI 10.1007/s11060-004-5175-4
   Ho LC, 1998, NEUROSURGERY, V43, P1474, DOI 10.1097/00006123-199812000-00131
   HUTCHISON J, 1953, BRIT J SURG, V41, P15, DOI 10.1002/bjs.18004116507
   Kimura H, 2006, ACTA NEUROCHIR, V148, P347, DOI 10.1007/s00701-005-0714-0
   Lara M, 2011, CHILD NERV SYST, V27, P1333, DOI 10.1007/s00381-011-1463-4
   Mittal S, 2010, CLIN NEUROL NEUROSUR, V112, P89, DOI 10.1016/j.clineuro.2009.11.001
   Monaco R, 2003, NEUROPATHOLOGY, V23, P219, DOI 10.1046/j.1440-1789.2003.00497.x
   NAKAYAMA H, 1989, DIS COLON RECTUM, V32, P243, DOI 10.1007/BF02554538
   Okabe H, 2014, NEUROPATHOLOGY, V34, P420, DOI 10.1111/neup.12118
   Perry A, 1999, NEUROSURGERY, V44, P401, DOI 10.1097/00006123-199902000-00098
   Preece MT, 2006, AM J NEURORADIOL, V27, P1211
   Sahara Y, 2001, J NEUROSURG, V95, P341, DOI 10.3171/jns.2001.95.2.0341
   Simon JA, 1997, RADIOGRAPHICS, V17, P1587, DOI 10.1148/radiographics.17.6.9397466
   Surash S, 2009, BRIT J NEUROSURG, V23, P458, DOI 10.1080/02688690902785719
   Wang LA, 2011, NEUROSURGERY, V68, P44, DOI 10.1227/NEU.0b013e3181fc5ee0
   Wang W, 2009, NEUROPATHOLOGY, V29, P91, DOI 10.1111/j.1440-1789.2008.00930.x
NR 25
TC 7
Z9 8
U1 0
U2 2
PU SPANDIDOS PUBL LTD
PI ATHENS
PA POB 18179, ATHENS, 116 10, GREECE
SN 1792-1074
EI 1792-1082
J9 ONCOL LETT
JI Oncol. Lett.
PD MAY
PY 2016
VL 11
IS 5
BP 3395
EP 3402
DI 10.3892/ol.2016.4386
PG 8
WC Oncology
WE Science Citation Index Expanded (SCI-EXPANDED)
SC Oncology
GA DJ1TG
UT WOS:000373986400078
PM 27123123
OA gold, Green Published
DA 2023-08-27
ER

PT J
AU Berry, CR
   DeGrado, TR
   Nutter, F
   Garg, PK
   Breitschwerdt, EB
   Spaulding, K
   Concannon, KD
   Zalutsky, MR
   Coleman, RE
AF Berry, CR
   DeGrado, TR
   Nutter, F
   Garg, PK
   Breitschwerdt, EB
   Spaulding, K
   Concannon, KD
   Zalutsky, MR
   Coleman, RE
TI Imaging of pheochromocytoma in 2 dogs using
   p-[F-18]fluorobenzylguanidine
SO VETERINARY RADIOLOGY & ULTRASOUND
LA English
DT Article
DE canine; p-[F-18]fluorobenzylguanidine; pheochromocytoma
ID NEURAL CREST TUMORS; F-18 FLUOROBENZYLGUANIDINE;
   METAIODOBENZYLGUANIDINE; MANAGEMENT; DIAGNOSIS; PET
AB p-[F-18]Fluorobenzylguanidine ([F-18]PFBG) is a norepinephrine analog that has been developed as a positron emission tomography (PET) imaging radiopharmaceutical. Myocardial sympathetic innervation, neuroendocrine structures, and tumors can be noninvasively imaged with [F-18]PFBG. In this study, the uptake characteristics of [18F]PFBG were investigated in 2 dogs with a spontaneous pheochromocytoma. The extent of the pheochromocytoma was well documented in both dogs on the PET study. The standardized uptake values within the pheochromocytomas were greater than 25 by 10 min, and were 37 and 50 by 45 min in each dog. third dog that was suspected to have an adrenal mass was also studied. In this dog, the [F-18]PFBG study was normal. Surgical exploration and adrenal biopsy confirmed the [F-18]PFBG imaging findings in both dogs. In each dog, there was rapid blood-pool clearance (within 10 min after intravenous administration of the [F-18]PFBG), with high uptake specific within the myocardium and adrenal medulla. The results indicate that [F-18]PFBG may be useful for imaging canine pheochromocytomas and aid in differentiating adrenal masses.
C1 N Carolina State Univ, Coll Vet Med, Dept Anat Physiol Sci & Radiol, Raleigh, NC 27606 USA.
   N Carolina State Univ, Coll Vet Med, Dept Compan Anim & Special Species, Raleigh, NC 27606 USA.
   N Carolina State Univ, Coll Vet Med, Vet Teaching Hosp, Raleigh, NC 27606 USA.
   Duke Univ, Med Ctr, Dept Radiol, Durham, NC 27710 USA.
C3 North Carolina State University; North Carolina State University; North
   Carolina State University; Duke University
RP Berry, CR (通讯作者)，Cent Florida Vet Radiol PA, 9905 S Highway 17-92, Maitland, FL 32751 USA.
OI Breitschwerdt, Edward/0000-0002-3506-0279; zalutsky,
   michael/0000-0002-5456-0324
CR BERRY CR, 1993, VET RADIOL ULTRASOUN, V34, P52, DOI 10.1111/j.1740-8261.1993.tb01994.x
   Berry CR, 1996, J NUCL MED, V37, P2011
   DEGRADO TR, 1994, IN PRESS NUCL MED BI
   GARG PK, 1994, J NUCL MED, V35, pP255
   GARG PK, 1994, NUCL MED BIOL, V21, P97, DOI 10.1016/0969-8051(94)90135-X
   GILSON SD, 1994, J VET INTERN MED, V8, P228, DOI 10.1111/j.1939-1676.1994.tb03222.x
   HOEFNAGEL CA, 1994, EUR J NUCL MED, V21, P561
   HOFFMAN JM, 1993, RADIOL CLIN N AM, V18, P578
   MAHER ER, 1994, SEMIN VET MED SURG, V9, P158
   PALTIEL HJ, 1994, RADIOLOGY, V190, P117, DOI 10.1148/radiology.190.1.8259387
   PATZ EF, 1993, RADIOLOGY, V188, P487, DOI 10.1148/radiology.188.2.8327702
   SHULKIN BL, 1993, RADIOLOGY, V186, P711, DOI 10.1148/radiology.186.3.8430179
   WIELAND DM, 1980, J NUCL MED, V21, P349
NR 13
TC 31
Z9 31
U1 0
U2 4
PU AMER COLL VETERINARY RADIOLOGY
PI RALEIGH
PA 2520 BEECHRIDGE RD, RALEIGH, NC 27608 USA
SN 1058-8183
J9 VET RADIOL ULTRASOUN
JI Vet. Radiol. Ultrasound
PD MAR-APR
PY 2002
VL 43
IS 2
BP 183
EP 186
DI 10.1111/j.1740-8261.2002.tb01667.x
PG 4
WC Veterinary Sciences
WE Science Citation Index Expanded (SCI-EXPANDED)
SC Veterinary Sciences
GA 538RG
UT WOS:000174828400012
PM 11954815
DA 2023-08-27
ER

PT J
AU Quinn, L
   Fox, JG
   Joy, J
   Muthupalani, S
   Carrasco, SE
AF Quinn, Lisa
   Fox, James G.
   Joy, Joanna
   Muthupalani, Sureshkumar
   Carrasco, Sebastian E.
TI Anaplastic nephroblastoma with peritoneal metastasis in an adult female
   Sprague Dawley rat
SO JOURNAL OF TOXICOLOGIC PATHOLOGY
LA English
DT Article
DE nephroblastoma; renal neoplasm; peritoneal metastasis; Sprague Dawley
   rat; blastemal cells
AB Spontaneous nephroblastomas are uncommon tumors of laboratory rats. This report describes a spontaneous nephroblastoma with peritoneal metastasis in an 11-month-old, female Sprague Dawley rat. The rat was part of a breeding program and presented 15 days post parturition with clinical signs including tachypnea, dyspnea and abdominal distension. At necropsy, the right kidney was markedly enlarged by an expansile pale-tan to white multinodular mass with extension into the retroperitoneal space, with multifocal variably sized nodules involving the mesentery, and surface of pancreas, liver, uterus, and ovarian bursa. The rat also had severe bicavitary effusion. Histologically, the renal parenchyma of the affected kidney was replaced by a moderately cellular, poorly-demarcated, non-encapsulated, multilobulated mass that appeared to compress the adjacent renal outer medulla and cortex. Three distinct neoplastic cell populations were identified in this renal tumor: epithelial cells (convoluted and dilated tubules / rare primitive glomeruloid structures), mesenchymal (neoplastic spindle cells in connective tissue), and blastemal cells (primitive neoplastic cells). The extrarenal nodular masses were predominantly composed of neoplastic mesenchymal and pleomorphic blastemal cells. Immunohistochemically, neoplastic epithelial cells in the renal mass were positive for pancytokeratin, and blastemal cells in both renal and extrarenal masses were positive for Wilms' tumor 1 protein (WT1) and vimentin. Neoplastic mesenchymal elements in both renal and extrarenal masses were positive for vimentin. The neoplasm was negative for chromogranin A and S100. The tumor was classified as an anaplastic nephroblastoma with metastasis to the mesentery and peritoneal organs.
C1 [Quinn, Lisa; Fox, James G.; Joy, Joanna; Muthupalani, Sureshkumar; Carrasco, Sebastian E.] MIT, Div Comparat Med, Cambridge, MA 02139 USA.
C3 Massachusetts Institute of Technology (MIT)
RP Quinn, L; Carrasco, SE (通讯作者)，MIT, Div Comparat Med, Cambridge, MA 02139 USA.
EM quinnl@mit.edu; scarrasc@mit.edu
FU National Institutes of Health [P30-ES002109, T32-OD010978-30]
FX The authors disclose receipt of the following financial support for the
   research, authorship, and/or publication of this article: This work was
   supported by the following National Institutes of Health grants
   P30-ES002109 (JGF) and T32-OD010978-30 (JGF).
CR BENNETT BT, 1982, LAB ANIM SCI, V32, P403
   Cardesa A, 1986, URINARY SYSTEM, P71
   CHANDRA M, 1993, J COMP PATHOL, V109, P433, DOI 10.1016/S0021-9975(08)80306-4
   CHANDRA M, 1993, J APPL TOXICOL, V13, P109, DOI 10.1002/jat.2550130207
   Cohen SM, 1998, MONOGRAPHS PATHOLOGY, V2
   DIWAN BA, 1995, CARCINOGENESIS, V16, P2023, DOI 10.1093/carcin/16.9.2023
   Doi T, 2010, J TOXICOL PATHOL, V23, P103, DOI 10.1293/tox.23.103
   Fraizer GC, 2016, WILMS TUMOR, P235
   Frazier KS, 2012, TOXICOL PATHOL, V40, P14, DOI 10.1177/0192623312438736
   Goens SD, 2005, J MED PRIMATOL, V34, P165, DOI 10.1111/j.1600-0684.2005.00113.x
   Greaves P, 2013, J TOXICOL PATHOL, V26, p1S, DOI 10.1293/tox.26.1S
   HARD GC, 1985, CARCINOGENESIS, V6, P1551, DOI 10.1093/carcin/6.11.1551
   HARD GC, 1981, INVEST UROL, V18, P371
   Hard GC, 2016, TOXICOL PATHOL, V44, P848, DOI 10.1177/0192623316638960
   Husain AN, 2018, ARCH PATHOL LAB MED, V142, P89, DOI 10.5858/arpa.2017-0124-RA
   Ito Y, 2014, J TOXICOL PATHOL, V27, P91, DOI 10.1293/tox.2013-0059
   Iwata H, 1991, J TOXICOL PATHOL, V4, P1
   JONES SR, 1981, VET PATHOL, V18, P89, DOI 10.1177/0300985881018s0610
   LEWIS DJ, 1987, ENVIRON HEALTH PERSP, V73, P77, DOI 10.2307/3430598
   MESFIN GM, 1992, VET PATHOL, V29, P564, DOI 10.1177/030098589202900619
   MIDDLE JG, 1981, J NATL CANCER I, V67, P629
   Minami D, 2015, CANCER SCI, V106, P1296, DOI 10.1111/cas.12752
   Ohnuma-Koyama A, 2013, J TOXICOL PATHOL, V26, P197, DOI 10.1293/tox.26.197
   Peano S, 1998, TOXICOL PATHOL, V26, P695, DOI 10.1177/019262339802600516
   Royer-Pokora B, 2008, CANCER-AM CANCER SOC, V113, P1080, DOI 10.1002/cncr.23672
   Seely J. C., 2004, J TOXICOL PATHOL, V17, P131
   SUZUKI Y, 1992, ACTA PATHOL JAPON, V42, P767
   Tanaka N, 2017, J TOXICOL PATHOL, V30, P231, DOI 10.1293/tox.2017-0004
   Travis WD, 2015, J THORAC ONCOL, V10, P1243, DOI 10.1097/JTO.0000000000000630
   Treger TD, 2019, NAT REV NEPHROL, V15, P240, DOI 10.1038/s41581-019-0112-0
   TURUSOV VS, 1980, NEOPLASMA, V27, P229
   YAMATE J, 1992, J COMP PATHOL, V107, P59, DOI 10.1016/0021-9975(92)90096-D
   Yoshizawa K, 2013, J TOXICOL PATHOL, V26, P141, DOI 10.1293/tox.26.141
   Zoller M, 2008, VET PATHOL, V45, P80, DOI 10.1354/vp.45-1-80
NR 34
TC 1
Z9 1
U1 0
U2 2
PU JAPANESE SOC TOXICOLOGIC PATHOLOGY
PI TOKYO
PA DEPT ACAD SOC, MEDICAL TRIBUNE INC, ITALIAN CULTURAL INST BLDG 8F
   2-1-30, KUDAN MINAMI, CHIYODA, TOKYO, 102-0074, JAPAN
SN 0914-9198
EI 1881-915X
J9 J TOXICOL PATHOL
JI J. Toxicol. Pathol.
PY 2020
VL 33
IS 4
BP 297
EP 302
DI 10.1293/tox.2020-0030
PG 6
WC Pathology; Toxicology
WE Science Citation Index Expanded (SCI-EXPANDED)
SC Pathology; Toxicology
GA RO1JJ
UT WOS:000640804400011
PM 33239848
OA Green Published, gold
DA 2023-08-27
ER

PT J
AU Fredrickson, VL
   Mortimer, V
   Rennert, RC
   Gurgel, RK
   Couldwell, WT
AF Fredrickson, Vance L.
   Mortimer, Vance
   Rennert, Robert C.
   Gurgel, Richard K.
   Couldwell, William T.
TI Staged and Combined Approach for Resection of Giant Posterior Fossa and
   Temporal Bone Schwannoma
SO WORLD NEUROSURGERY
LA English
DT Article
DE Acoustic neuroma; Giant; Resection; Staged approach; Vestibular
   schwannoma
AB Vestibular schwannomas have an estimated incidence of 1.09/100,000 people, representing 6%L10% of intracranial tumors.(1-4) Rarer giant vestibular schwannomas are defined by an extrameatal diameter of >= 4 cm and can be difficult to treat because of displacement and compression of local neuro-vasculature and the potential for multicompartment involvement. A 20-year-old woman with history of presumed right-sided Bell palsy and unexplained hearing loss was found to have a 9 X 8 X 6-cm giant posterior fossa schwannoma on syncopal workup (Video 1). It extended from the Meckel cave anterosuperiorly to below the skull base through the jugular foramen, filling the petrous apex and compressing the cerebellum, pons, and midbrain. She had ipsilateral facial weakness (House-Brackmann 3/5), V2 numbness, tongue deviation, vocal fold paresis, and hearing loss. A combined petrosal (transotic, extended middle fossa) and retrosigmoid approach was performed through a curvilineal incision that provided access to the middle fossa, petrous apex, and posterior fossa down to the jugular foramen and included a trajectory along the long axis of the tumor (retrosigmoid). Although we hypothesize this was a vestibular schwannoma, it was difficult to ascertain the exact origin of the tumor because of its massive size. Surgery was performed in 2 stages because of the large tumor size and to limit blood loss. A gross total resection was achieved. Closure included an autologous fat and synthetic cranioplasty. The patient was neurologically stable postoperatively, except for transient swallowing difficulty due to partial cranial nerve IX/X palsies. This case illustrates important considerations when combining surgical approaches for complex tumors involving multiple intracranial compartments.
C1 [Fredrickson, Vance L.; Mortimer, Vance; Rennert, Robert C.; Couldwell, William T.] Univ Utah, Clin Neurosci Ctr, Dept Neurosurg, Salt Lake City, UT 84112 USA.
   [Gurgel, Richard K.] Univ Utah, Dept Surg, Div Otolaryngol, Salt Lake City, UT USA.
C3 Utah System of Higher Education; University of Utah; Utah System of
   Higher Education; University of Utah
RP Couldwell, WT (通讯作者)，Univ Utah, Clin Neurosci Ctr, Dept Neurosurg, Salt Lake City, UT 84112 USA.
EM neuropub@hsc.utah.edu
OI Gurgel, Richard/0000-0001-9601-2628
CR Jeyakumar A, 2007, ACTA OTO-LARYNGOL, V127, P1051, DOI 10.1080/00016480701200210
   Kshettry VR, 2015, J NEURO-ONCOL, V124, P223, DOI 10.1007/s11060-015-1827-9
   Ostrom QT, 2015, NEURO-ONCOLOGY, V17, P1, DOI [10.1093/neuonc/nov189, 10.1093/neuonc/now207]
   TOS M, 1984, J LARYNGOL OTOL, V98, P685, DOI 10.1017/S0022215100147292
NR 4
TC 0
Z9 0
U1 0
U2 1
PU ELSEVIER SCIENCE INC
PI NEW YORK
PA STE 800, 230 PARK AVE, NEW YORK, NY 10169 USA
SN 1878-8750
EI 1878-8769
J9 WORLD NEUROSURG
JI World Neurosurg.
PD OCT
PY 2022
VL 166
BP 170
EP 170
DI 10.1016/J.WNEu.2022.07.115
EA AUG 2022
PG 1
WC Clinical Neurology; Surgery
WE Science Citation Index Expanded (SCI-EXPANDED)
SC Neurosciences & Neurology; Surgery
GA 5R8MW
UT WOS:000874760400012
PM 35948215
DA 2023-08-27
ER

PT J
AU Deguine, O
   Maillard, A
   Bonafe, A
   El Adouli, H
   Tremoulet, M
   Fraysse, B
AF Deguine, O
   Maillard, A
   Bonafe, A
   El Adouli, H
   Tremoulet, M
   Fraysse, B
TI Pre-operative and per-operative factors conditioning long-term facial
   nerve function in vestibular schwannoma surgery through
   translabyrinthine approach
SO JOURNAL OF LARYNGOLOGY AND OTOLOGY
LA English
DT Article
DE vestibular schwannoma; surgery, operative; facial nerve
ID ACOUSTIC NEUROMA SURGERY; PROGNOSTIC VALUE; REMOVAL; TUMORS;
   ELECTRONEUROGRAPHY; PREDICTION
AB Facial nerve function was evaluated in 103 patients, after vestibular schwannoma removal through the translabyrinthine approach. The mean follow-up was 43 months (minimum six months). Grade I facial function was achieved in 100 per cent of stage I schwannomata compared with 36 per cent of stage IV schwannomata. Grade I or II facial function was found in 78 per cent of homogeneous schwannomata. compared with 48 per cent of heterogeneous schwannomata. Facial function was preserved in 89 per cent of cases, if the angle between the internal auditory canal and the schwannoma was > 66 degrees, compared with 54 per cent if the angle was < 66 degrees. There was 82 per cent of normal facial function when the nerve appeared normal after tumour removal, compared with 18 per cent when the nerve was traumatized. When the ratio (stimulation threshold at the internal auditory canal/stimulation threshold at brainstem) was < 2, postoperative facial function was preserved in 87 per cent of cases, compared with 13 per cent when the ratio was > 2.
C1 CHU Toulouse, Hop Purpan, Dept Otolaryngol, F-31059 Toulouse, France.
   CHU Toulouse, Hop Purpan, Dept Neurosurg, F-31059 Toulouse, France.
   CHU Toulouse, Hop Purpan, Dept Neuroradiol, F-31059 Toulouse, France.
C3 CHU de Toulouse; Universite de Toulouse; Universite Toulouse III - Paul
   Sabatier; CHU de Toulouse; Universite de Toulouse; Universite Toulouse
   III - Paul Sabatier; CHU de Toulouse; Universite de Toulouse; Universite
   Toulouse III - Paul Sabatier
RP Deguine, O (通讯作者)，CHU Toulouse, Hop Purpan, ENT Dept, Pl Docteur Baylac, F-31059 Toulouse, France.
RI DEGUINE, Olivier G/A-6999-2011
OI BONAFE, ALAIN/0000-0002-9187-1375
CR ARRIAGA MA, 1993, OTOLARYNG HEAD NECK, V108, P220, DOI 10.1177/019459989310800303
   ARRIAGA MA, 1993, AM J OTOL, V14, P465
   BECK DL, 1991, OTOLARYNG HEAD NECK, V104, P780, DOI 10.1177/019459989110400602
   BERGES C, 1993, SKULL BASE SURG, V3, P214, DOI 10.1055/s-2008-1060589
   KARTUSH JM, 1987, OTOLARYNG HEAD NECK, V97, P257, DOI 10.1177/019459988709700302
   KIRKPATRICK PJ, 1991, SKULL BASE SURG, V1, P171, DOI 10.1055/s-2008-1057002
   LALWANI AK, 1994, OTOLARYNG HEAD NECK, V111, P561, DOI 10.1016/S0194-5998(94)70522-4
   MOFFAT DA, 1989, J LARYNGOL OTOL, V103, P169, DOI 10.1017/S0022215100108357
   MOULIN G, 1995, J LARYNGOL OTOL, V109, P394, DOI 10.1017/S0022215100130270
   PRASAD S, 1993, AM J OTOL, V14, P326
   RUTH HR, 1985, OTOLARYNG HEAD NECK, V93, P160, DOI 10.1177/019459988509300206
   SILVERSTEIN H, 1994, LARYNGOSCOPE, V104, P539, DOI 10.1002/lary.5541040506
   SILVERSTEIN H, 1993, AM J OTOL, V14, P524
   STERKERS JM, 1994, OTOLARYNG HEAD NECK, V110, P146, DOI 10.1177/019459989411000202
   THOMSEN J, 1985, ACTA OTO-LARYNGOL, V99, P239, DOI 10.3109/00016488509108904
   TOS M, 1992, ANN OTO RHINOL LARYN, V101, P821, DOI 10.1177/000348949210101004
NR 16
TC 21
Z9 21
U1 0
U2 0
PU HEADLEY BROTHERS LTD
PI ASHFORD
PA INVICTA PRESS, ASHFORD, KENT, ENGLAND TN24 8HH
SN 0022-2151
J9 J LARYNGOL OTOL
JI J. Laryngol. Otol.
PD MAY
PY 1998
VL 112
IS 5
BP 441
EP 445
DI 10.1017/S0022215100140733
PG 5
WC Otorhinolaryngology
WE Science Citation Index Expanded (SCI-EXPANDED)
SC Otorhinolaryngology
GA ZU890
UT WOS:000074246600006
PM 9747471
DA 2023-08-27
ER

PT J
AU Mut, M
   Schiff, D
   Dalmau, J
AF Mut, M
   Schiff, D
   Dalmau, J
TI Paraneoplastic recurrent multifocal encephalitis presenting with
   epilepsia partialis continua
SO JOURNAL OF NEURO-ONCOLOGY
LA English
DT Article
DE epilepsia partialis continua; immunosuppression; multifocal;
   paraneoplastic encephalitis; recurrent
ID ANTI-HU; LUNG-CANCER; ENCEPHALOMYELITIS; ASSOCIATION; ANTIBODIES
AB We report a 46-year-old female patient in whom epilepsia partialis continua was the initial presentation of small cell lung cancer. Magnetic resonance imaging revealed multiple, bilateral cortical lesions, which were originally misinterpreted and treated as brain metastases. Intracranial lesions and neurological symptoms remitted after corticosteroids, chemotherapy, and radiotherapy. After an asymptomatic interval of 18 months, neurological symptoms recurred with more extensive involvement of completely different parts of the central nervous system (limbic, brainstem and cerebellar structures) without any evidence of tumor recurrence. Both episodes showed a distinctive response to immunosuppressive therapy. The diagnostic challenges of the highly variable clinical presentations and therapeutic approaches to paraneoplastic multifocal encephalitis are discussed with relevant literature review.
C1 Univ Virginia, Dept Neurosurg, Charlottesville, VA 22903 USA.
   Neurooncol Ctr, Charlottesville, VA USA.
   Univ Penn, Dept Neurol, Sect Neurooncol, Philadelphia, PA 19104 USA.
C3 University of Virginia; University of Pennsylvania
RP Mut, M (通讯作者)，Univ Virginia, Dept Neurosurg, CDW Hosp Dr,POB 800212,POB 800212, Charlottesville, VA 22903 USA.
EM mm2ee@hscmail.mcc.virginia.edu
RI Mut, Melike/E-9938-2013
OI Mut, Melike/0000-0002-9601-9907; Dalmau, Josep/0000-0001-5856-2813
CR Albert ML, 2004, NAT REV CANCER, V4, P36, DOI 10.1038/nrc1255
   Bataller L, 2003, SEMIN NEUROL, V23, P215
   DALMAU J, 1992, MEDICINE, V71, P59, DOI 10.1097/00005792-199203000-00001
   Dalmau JO, 1997, SEMIN ONCOL, V24, P318
   Graus F, 2001, BRAIN, V124, P1138, DOI 10.1093/brain/124.6.1138
   Graus F, 1997, J CLIN ONCOL, V15, P2866, DOI 10.1200/JCO.1997.15.8.2866
   Gultekin SH, 2000, BRAIN, V123, P1481, DOI 10.1093/brain/123.7.1481
   Jacobs DA, 2003, J NEUROL SCI, V213, P77, DOI 10.1016/S0022-510X(03)00130-8
   Janssen-Heijnen MLG, 2003, LUNG CANCER-J IASLC, V41, P245, DOI 10.1016/S0169-5002(03)00230-7
   Keime-Guibert F, 2000, J NEUROL NEUROSUR PS, V68, P479, DOI 10.1136/jnnp.68.4.479
   Shavit YB, 1999, ANN NEUROL, V45, P255
   Trott KR, 1999, RADIOTHER ONCOL, V51, P197, DOI 10.1016/S0167-8140(99)00066-3
   Wilkinson MD, 2003, NEUROLOGY, V60, P1668, DOI 10.1212/01.WNL.0000059551.48558.6F
NR 13
TC 27
Z9 28
U1 0
U2 1
PU SPRINGER
PI NEW YORK
PA 233 SPRING ST, NEW YORK, NY 10013 USA
SN 0167-594X
EI 1573-7373
J9 J NEURO-ONCOL
JI J. Neuro-Oncol.
PD MAR
PY 2005
VL 72
IS 1
BP 63
EP 66
DI 10.1007/s11060-004-2276-z
PG 4
WC Oncology; Clinical Neurology
WE Science Citation Index Expanded (SCI-EXPANDED)
SC Oncology; Neurosciences & Neurology
GA 914BW
UT WOS:000228200600010
PM 15803377
DA 2023-08-27
ER

PT J
AU Acosta, FL
   Binder, DK
   Barkovich, AJ
   Frieden, IJ
   Gupta, N
AF Acosta, FL
   Binder, DK
   Barkovich, AJ
   Frieden, IJ
   Gupta, N
TI Neurocutaneous melanosis presenting with hydrocephalus - Case report and
   review of the literature
SO JOURNAL OF NEUROSURGERY
LA English
DT Article
DE melanosis; hydrocephalus; ventriculoperitoneal shunt; pediatric
   neurosurgery
ID CONGENITAL MELANOCYTIC NEVI; NEUROLOGICALLY ASYMPTOMATIC CHILDREN;
   CENTRAL-NERVOUS-SYSTEM; DANDY-WALKER COMPLEX; LEPTOMENINGEAL MELANOMA;
   MALIGNANT MELANOMAS; MR; ASSOCIATION; CHILDHOOD; TUMOR
AB Neurocutaneous melanosis (NCM) is a rare congenital neurocutaneous syndrome characterized by large or multiple congenital melanocytic nevi and benign or malignant melanocytic tumors of the leptomeninges. The authors report the case of a 5-month-old girl with congenital giant melanocytic nevi who presented with symptomatic hydrocephalus. A right frontal ventriculostomy was performed in the patient. Magnetic resonance imaging demonstrated melanocyte accumulation within the hippocampi, medulla, and cerebellum. Cerebrospinal fluid cytology revealed no presence of melanocytes. A ventriculoperitoneal shunt was placed; the patient's neurological condition improved and she was discharged home in good condition. The diagnosis of neurocutaneous melanosis should be considered in a case in which an infant or child presents with hydrocephalus and either large or multiple (? 3) congenital melanocytic nevi. Although our patient's neurological status improved following treatment for hydrocephalus, there is no definitive therapy for NCM and symptomatic patients have a poor prognosis. Our case illustrates to the neurosurgeon the importance of recognizing the likelihood of underlying pathological conditions of the central nervous system in a child with cutaneous melanocytic nevi.
C1 Univ Calif San Francisco, Dept Neurol Surg, San Francisco, CA 94143 USA.
   Univ Calif San Francisco, Dept Radiol, San Francisco, CA 94143 USA.
   Univ Calif San Francisco, Dept Dermatol, San Francisco, CA 94143 USA.
C3 University of California System; University of California San Francisco;
   University of California System; University of California San Francisco;
   University of California System; University of California San Francisco
RP Acosta, FL (通讯作者)，Univ Calif San Francisco, Dept Neurol Surg, 505 Parnassus Ave,M-779, San Francisco, CA 94143 USA.
EM acostaf@neurosurg.ucsf.edu
OI Frieden, Ilona/0000-0001-7305-5940
CR ALLCUTT D, 1993, NEUROSURGERY, V32, P721, DOI 10.1227/00006123-199305000-00004
   BARKOVICH AJ, 1994, AM J NEURORADIOL, V15, P859
   BARKOVICH AJ, 1989, AM J ROENTGENOL, V153, P1289, DOI 10.2214/ajr.153.6.1289
   Bittencourt FV, 2000, PEDIATRICS, V106, P736, DOI 10.1542/peds.106.4.736
   Chaloupka JC, 1996, NEURORADIOLOGY, V38, P486
   Chu WCW, 2003, AM J NEURORADIOL, V24, P287
   DeDavid M, 1996, J AM ACAD DERMATOL, V35, P529, DOI 10.1016/S0190-9622(96)90674-X
   DeDavid M, 1997, J AM ACAD DERMATOL, V36, P409, DOI 10.1016/S0190-9622(97)80217-4
   DEMIRCI A, 1995, AM J NEURORADIOL, V16, P603
   ENRIQUEZ R, 1973, ARCH PATHOL, V95, P392
   FAILLACE WJ, 1984, J NEUROSURG, V61, P782, DOI 10.3171/jns.1984.61.4.0782
   Foster RD, 2001, PLAST RECONSTR SURG, V107, P933, DOI 10.1097/00006534-200104010-00005
   Fox H, 1972, HDB CLIN NEUROLOGY, V14, P414
   FRIEDEN IJ, 1994, J AM ACAD DERMATOL, V31, P423, DOI 10.1016/S0190-9622(94)70204-7
   KADONAGA JN, 1991, J AM ACAD DERMATOL, V24, P747, DOI 10.1016/0190-9622(91)70115-I
   KADONAGA JN, 1992, PEDIATR DERMATOL, V9, P37, DOI 10.1111/j.1525-1470.1992.tb00323.x
   KASANTIKUL V, 1989, SURG NEUROL, V31, P138, DOI 10.1016/0090-3019(89)90328-5
   KOUSSEFF BG, 1992, ANN PLAS SURG, V28, P11, DOI 10.1097/00000637-199201000-00005
   Makin GWJ, 1999, CANCER, V86, P878
   Mena-Cedillos CA, 2002, PEDIATR DERMATOL, V19, P237, DOI 10.1046/j.1525-1470.2002.00073.x
   Peretti-Viton P, 2002, EUR RADIOL, V12, P1349, DOI 10.1007/s00330-001-1195-z
   RHODES RE, 1991, AM J NEURORADIOL, V12, P380
   RUFO CM, 1998, ESP PEDIAT, V48, P318
   SAGAR HJ, 1983, J NEUROSURG, V58, P280, DOI 10.3171/jns.1983.58.2.0280
   SEBAG G, 1991, AM J NEURORADIOL, V12, P699
   Takayama H, 2001, J AM ACAD DERMATOL, V44, P538, DOI 10.1067/mjd.2001.112403
NR 26
TC 24
Z9 25
U1 0
U2 0
PU AMER ASSOC NEUROLOGICAL SURGEONS
PI CHARLOTTESVILLE
PA UNIV VIRGINIA, 1224 WEST MAIN ST, STE 450, CHARLOTTESVILLE, VA 22903 USA
SN 0022-3085
J9 J NEUROSURG
JI J. Neurosurg.
PD JAN
PY 2005
VL 102
IS 1
SU S
BP 96
EP 100
DI 10.3171/ped.2005.102.1.0096
PG 5
WC Clinical Neurology; Surgery
WE Science Citation Index Expanded (SCI-EXPANDED)
SC Neurosciences & Neurology; Surgery
GA 899VM
UT WOS:000227173800015
PM 16206742
DA 2023-08-27
ER

PT S
AU Corti, A
   Ferrari, R
   Ceconi, C
AF Corti, A
   Ferrari, R
   Ceconi, C
BE Helle, KB
   Aunis, D
TI Chromogranin A and tumor necrosis factor-alpha (TNF) in chronic heart
   failure
SO CHROMOGRANINS: FUNCTIONAL AND CLINICAL ASPECTS
SE ADVANCES IN EXPERIMENTAL MEDICINE AND BIOLOGY
LA English
DT Article; Proceedings Paper
CT 10th International Symposium on Chromaffin Cell Biology
CY AUG 22-27, 1999
CL BERGEN, NORWAY
ID FAILING HUMAN HEART; FACTOR RECEPTORS; CARDIAC-FAILURE; TRANSGENIC MICE;
   ADRENAL-MEDULLA; PROTEIN FAMILY; A FRAGMENT; ENDOCRINE; CELLS;
   CARDIOMYOPATHY
C1 San Raffaele Sci Inst, Dept Biol & Technol Res, I-20132 Milan, Italy.
C3 Vita-Salute San Raffaele University; IRCCS Ospedale San Raffaele
RP Corti, A (通讯作者)，San Raffaele Sci Inst, Dept Biol & Technol Res, I-20132 Milan, Italy.
RI Corti, Angelo/F-7046-2012
OI Corti, Angelo/0000-0002-0893-6191; Subba,
   Rajkrishna/0000-0003-0051-0062; Ceconi, Claudio/0000-0002-6381-1404
CR AARDAL S, 1993, J NEUROENDOCRINOL, V5, P405, DOI 10.1111/j.1365-2826.1993.tb00501.x
   AARDAL S, 1992, REGUL PEPTIDES, V41, P9, DOI 10.1016/0167-0115(92)90509-S
   ADAMS LA, 1993, BRAIN RES, V602, P336, DOI 10.1016/0006-8993(93)90699-N
   Anker SD, 1997, AM J CARDIOL, V79, P1426, DOI 10.1016/S0002-9149(97)00159-8
   [Anonymous], BIOL THERAPY CANC
   Bozkurt B, 1998, CIRCULATION, V97, P1382, DOI 10.1161/01.CIR.97.14.1382
   Bristow MR, 1998, CIRCULATION, V97, P1340, DOI 10.1161/01.CIR.97.14.1340
   Bryant D, 1998, CIRCULATION, V97, P1375, DOI 10.1161/01.CIR.97.14.1375
   CECONI C, 2000, UNPUB CHROMOGRANIN A
   Ciesielski-Treska J, 1998, J BIOL CHEM, V273, P14339, DOI 10.1074/jbc.273.23.14339
   COHN DV, 1982, P NATL ACAD SCI-BIOL, V79, P6056, DOI 10.1073/pnas.79.19.6056
   Corti A, 1996, EUR J BIOCHEM, V235, P275, DOI 10.1111/j.1432-1033.1996.00275.x
   CORTI A, 1994, J IMMUNOL METHODS, V177, P191, DOI 10.1016/0022-1759(94)90156-2
   DEFTOS LJ, 1991, ENDOCR REV, V12, P181, DOI 10.1210/edrv-12-2-181
   EHRHART M, 1988, J HISTOCHEM CYTOCHEM, V36, P467, DOI 10.1177/36.5.3282005
   EICHENHOLZ PW, 1992, AM J PHYSIOL, V263, pH668, DOI 10.1152/ajpheart.1992.263.3.H668
   FERRARI R, 1995, CIRCULATION, V92, P1479, DOI 10.1161/01.CIR.92.6.1479
   FERRARI R, 1995, HEART FAILURE, V11
   Gasparri A, 1997, J BIOL CHEM, V272, P20835, DOI 10.1074/jbc.272.33.20835
   HEGEWISCH S, 1990, LANCET, V335, P294, DOI 10.1016/0140-6736(90)90115-L
   HELLE KB, 1993, J NEUROENDOCRINOL, V5, P413, DOI 10.1111/j.1365-2826.1993.tb00502.x
   Kapadia Samir, 1998, Cardiology Clinics, V16, P645, DOI 10.1016/S0733-8651(05)70041-2
   Kubota T, 1997, CIRC RES, V81, P627, DOI 10.1161/01.RES.81.4.627
   LEVINE B, 1990, NEW ENGL J MED, V323, P236, DOI 10.1056/NEJM199007263230405
   LO SK, 1992, J CLIN INVEST, V89, P981, DOI 10.1172/JCI115681
   MacGowan GA, 1997, AM J CARDIOL, V79, P1128, DOI 10.1016/S0002-9149(96)00063-X
   Mahata SK, 1997, J CLIN INVEST, V100, P1623, DOI 10.1172/JCI119686
   Mann D L, 1996, J Card Fail, V2, pS165, DOI 10.1016/S1071-9164(96)80073-X
   Mann DL, 1995, HEART FAILURE, V11, P166
   MUNOZ DG, 1990, NEUROSCIENCE, V34, P533, DOI 10.1016/0306-4522(90)90162-W
   Nicholls DP, 1996, BASIC RES CARDIOL, V91, P13
   OCONNOR DT, 1984, T ASSOC AM PHYSICIAN, V97, P242
   QIAN J, 1988, J NEUROIMMUNOL, V17, P159, DOI 10.1016/0165-5728(88)90023-9
   ROSA P, 1994, J ENDOCRINOL INVEST, V17, P207, DOI 10.1007/BF03347721
   SERCKHANSSEN G, 1984, J BIOL CHEM, V259, P1597
   SIMON JP, 1989, BIOCHEM J, V262, P1
   Soriano JV, 1999, BIOCHEM BIOPH RES CO, V259, P563, DOI 10.1006/bbrc.1999.0826
   TATEMOTO K, 1986, NATURE, V324, P476, DOI 10.1038/324476a0
   Torre-Amione G, 1999, CURR OPIN CARDIOL, V14, P206, DOI 10.1097/00001573-199905000-00003
   TORREAMIONE G, 1995, CIRCULATION, V92, P1487, DOI 10.1161/01.CIR.92.6.1487
   TorreAmione G, 1996, CIRCULATION, V93, P704, DOI 10.1161/01.CIR.93.4.704
   VANDENABEELE P, 1995, TRENDS CELL BIOL, V5, P392, DOI 10.1016/S0962-8924(00)89088-1
   Weber KT, 1997, CIRCULATION, V96, P4065
   WINKLER H, 1992, NEUROSCIENCE, V49, P497, DOI 10.1016/0306-4522(92)90222-N
   YOKOYAMA T, 1993, J CLIN INVEST, V92, P2303, DOI 10.1172/JCI116834
NR 45
TC 46
Z9 46
U1 0
U2 0
PU KLUWER ACADEMIC / PLENUM PUBL
PI NEW YORK
PA 233 SPRING ST, NEW YORK, NY 10013 USA
SN 0065-2598
BN 0-306-46446-2
J9 ADV EXP MED BIOL
JI Adv.Exp.Med.Biol.
PY 2000
VL 482
BP 351
EP 359
PG 9
WC Cell Biology; Medicine, Research & Experimental
WE Conference Proceedings Citation Index - Science (CPCI-S); Science Citation Index Expanded (SCI-EXPANDED)
SC Cell Biology; Research & Experimental Medicine
GA BR70C
UT WOS:000167212500028
PM 11192595
DA 2023-08-27
ER

PT J
AU Lin, TY
   Chang, LY
   Huang, YC
   Hsu, KH
   Chiu, CH
   Yang, KD
AF Lin, TY
   Chang, LY
   Huang, YC
   Hsu, KH
   Chiu, CH
   Yang, KD
TI Different proinflammatory reactions in fatal and non-fatal enterovirus
   71 infections: implications for early recognition and therapy
SO ACTA PAEDIATRICA
LA English
DT Article
DE brainstem encephalitis; cytokine storm; enterovirus 71; interleukin 6;
   pulmonary oedema
ID MOUTH-DISEASE; INTERLEUKIN-6; CHILDREN; SYSTEM; HAND; FOOT
AB Aim: The mechanism of pulmonary oedema, a life-threatening manifestation of enterovirus 71 (EV71) encephalitis, is unclear. Our aim was to assess the relationship of proinflammatory cytokines to EV71-related pulmonary oedema. Methods: Proinflammatory responses in 33 EV71 patients with various complications and 21 normal healthy children were measured using an enzyme-linked immunosorbent assay. Results: EV71 patients with both encephalitis and pulmonary oedema were found to have much higher levels of blood interleukin-6 (IL-6) (947 +/- 1239 vs 4.9 +/- 3.1 pg/ml. p = 0.0003), tumour necrosis factor-alpha (TNF-alpha) (22.4 +/- 29.5 vs 5.3 +/- 1.0 pg/ml, p = 0.0035). interleukin 1beta (IL-1beta) (48.4 /- 85.2 vs 4.9 +/- 10.1 pg/ml. p = 0.01). white blood cell Count (28.3 +/- 7.6 vs 15.5 +/- 6.8 10(9)/L. p less than or equal to 0.0001) and blood glucose (501 +/- 186 vs 165 +/- 117 mg/dL. p = 0.0009) than patients with EV71 encephalitis alone. In fact, the cytokine levels in patients with encephalitis only or in those without complications were not significantly different from the levels found in normal children. The sensitivity. specificity, positive and negative predictive values of IL-6 > 70 pg/ml for EV71 encephalitis with pulmonary oedema were all
   Conclusion: Patients with EV71-related encephalitis combined with pulmonary oedema were found to have significantly elevated levels of proinflammatory cytokines and the best predictor for this complicated condition was found to be the level of serum IL-6.
C1 Chang Gung Univ, Chang Gung Childrens Hosp, Dept Pediat, Div Pediat Infect Dis, Taoyuan, Taiwan.
   Chang Gung Med Coll, Dept Hlth Care Management, Taoyuan, Taiwan.
C3 Chang Gung Memorial Hospital; Chang Gung University; Chang Gung
   University
RP Chang, LY (通讯作者)，Chang Gung Univ, Chang Gung Childrens Hosp, Dept Pediat, Div Pediat Infect Dis, 5 Fu Hsin St, Taoyuan, Taiwan.
EM ly7077@tpts6.seed.net.tw
OI Hsu, Kuang-Hung/0000-0003-2642-7689; CHANG, LUAN-YIN/0000-0003-2632-1956
CR Aiba H, 2001, NEUROLOGY, V57, P295, DOI 10.1212/WNL.57.2.295
   Aschner M, 1998, TOXICOL LETT, V103, P283, DOI 10.1016/S0378-4274(98)00324-5
   Chan LG, 2000, CLIN INFECT DIS, V31, P678, DOI 10.1086/314032
   Chang LY, 1998, LANCET, V352, P367, DOI 10.1016/S0140-6736(98)24031-1
   Dinarello CA, 1997, CHEST, V112, p321S, DOI 10.1378/chest.112.6_Supplement.321S
   Ho MT, 1999, NEW ENGL J MED, V341, P929, DOI 10.1056/NEJM199909233411301
   Ichiyama T, 1998, NEUROLOGY, V50, P407, DOI 10.1212/WNL.50.2.407
   Lum LCS, 1998, J PEDIATR-US, V133, P795, DOI 10.1016/S0022-3476(98)70155-6
   PINSKY MR, 1993, CHEST, V103, P565, DOI 10.1378/chest.103.2.565
   SCHMIDT NJ, 1974, J INFECT DIS, V129, P304, DOI 10.1093/infdis/129.3.304
   SHINDAROV LM, 1979, J HYG EPID MICROB IM, V23, P284
   WELLER M, 1991, J NEUROL SCI, V104, P215, DOI 10.1016/0022-510X(91)90313-V
NR 12
TC 120
Z9 143
U1 0
U2 8
PU WILEY
PI HOBOKEN
PA 111 RIVER ST, HOBOKEN 07030-5774, NJ USA
SN 0803-5253
EI 1651-2227
J9 ACTA PAEDIATR
JI Acta Paediatr.
PY 2002
VL 91
IS 6
BP 632
EP 635
DI 10.1080/080352502760069016
PG 4
WC Pediatrics
WE Science Citation Index Expanded (SCI-EXPANDED)
SC Pediatrics
GA 570TQ
UT WOS:000176674400004
PM 12162592
DA 2023-08-27
ER

PT J
AU Zumofen, DW
   Guffi, T
   Epple, C
   Westermann, B
   Krahenbuhi, AK
   Zabka, S
   Taub, E
   Bodmer, D
   Mariani, L
AF Zumofen, Daniel Walter
   Guffi, Tommaso
   Epple, Christian
   Westermann, Birgit
   Krahenbuhi, Anna-Katharina
   Zabka, Susanne
   Taub, Ethan
   Bodmer, Daniel
   Mariani, Luigi
TI Intended Near-Total Removal of Koos Grade IV Vestibular Schwannomas:
   Reconsidering the Treatment Paradigm
SO NEUROSURGERY
LA English
DT Article
DE Vestibular schwannoma; Koos grade IV; Intended near-total resection;
   Facial nerve preservation surgery; Facial nerve outcome
ID GAMMA-KNIFE SURGERY; FACIAL-NERVE PRESERVATION; ACOUSTIC NEUROMAS;
   RETROSIGMOID APPROACH; CLINICAL ARTICLE; MANAGEMENT; RESECTION;
   RADIOSURGERY; HEARING; COMPLICATIONS
AB BACKGROUND: The goals of treating Koos grade IV vestibular schwannomas are to relieve brainstem compression, preserve or restore neurological function, and achieve long-term tumor control while minimizing tumor-and treatment-related morbidity.
   OBJECTIVE: To propose a treatment paradigm involving the intentional near-total removal of Koos grade IV vestibular schwannomas, in which a small amount of residual tumor is not dissected off the cisternal portion of the facial nerve. Patients are then followed by a wait-and-scan approach. Any subsequent volumetric progression of the residual tumor is treated with radiosurgery.
   METHODS: This is a case series of 44 consecutive unselected patients who underwent intended near-total resection of a Koos grade IV vestibular schwannoma through a retrosigmoid approach from January 2009 to December 2015. Pre- and postoperative volumetric analyses were performed on routine magnetic resonance imaging sequences (constructive interference in steady state and gadolinium-enhanced T1-weighted sequence).
   RESULTS: The mean preoperative tumor volume was 10.9 cm(3). The mean extent of resection was 89%. At the last clinical follow-up, facial nerve function was good [House and Brackmann (HB) I-II] in 89%, fair (HB III) in 9%, and poor (HB IV-VI) in 2% of the patients. At the last radiological follow-up, the residual tumor had become smaller or remained the same size in 84% of patients. Volumetric progression was negatively correlated with the original extent of resection and positively correlated with postoperative residual tumor volume (P = .01, P < .001, respectively).
   CONCLUSION: Intended near-total removal results in excellent preservation of facial nerve function and has a low recurrence rate. Any progressive residual tumor may be treated by radiosurgery.
C1 [Zumofen, Daniel Walter; Westermann, Birgit; Zabka, Susanne; Taub, Ethan; Mariani, Luigi] Basel Univ Hosp, Dept Neurosurg, CH-4031 Basel, Switzerland.
   [Zumofen, Daniel Walter] Basel Univ Hosp, Dept Radiol, Div Diagnost & Intervent Neuroradiol, Basel, Switzerland.
   [Guffi, Tommaso] Univ Lausanne, Fac Med, Lausanne, Switzerland.
   [Epple, Christian] Basel Univ Hosp, Dept Biomed, Basel, Switzerland.
   [Krahenbuhi, Anna-Katharina] Bern Univ Hosp, Dept Neurosurg, Bern, Switzerland.
   [Bodmer, Daniel] Basel Univ Hosp, Dept Otolaryngol, Basel, Switzerland.
C3 University of Basel; University of Basel; University of Geneva;
   University of Lausanne; University of Basel; University of Bern;
   University Hospital of Bern; University of Basel
RP Mariani, L (通讯作者)，Basel Univ Hosp, Dept Neurosurg, CH-4031 Basel, Switzerland.
EM luigi.mariani@usb.ch
RI Mariani, Luigi/AAB-9464-2019
CR Anaizi AN, 2014, NEUROSURGERY, V75, P671, DOI 10.1227/NEU.0000000000000547
   Bloch DC, 2004, OTOLARYNG HEAD NECK, V130, P104, DOI 10.1016/S0194-5998(03)01598-5
   Carlson ML, 2012, LARYNGOSCOPE, V122, P378, DOI 10.1002/lary.22411
   Chen ZN, 2014, J NEUROSURG, V120, P1278, DOI 10.3171/2014.2.JNS131497
   Fuentes Stephane, 2008, Prog Neurol Surg, V21, P79, DOI 10.1159/000156709
   Fukuda M, 2011, J NEUROSURG, V114, P1224, DOI 10.3171/2010.11.JNS101041
   GARDNER G, 1988, ANN OTO RHINOL LARYN, V97, P55, DOI 10.1177/000348948809700110
   Gurgel RK, 2012, CURR OPIN OTOLARYNGO, V20, P380, DOI 10.1097/MOO.0b013e328357b220
   Iwai Y, 2003, SURG NEUROL, V59, P283, DOI 10.1016/S0090-3019(03)00025-9
   Jeltema HR, 2015, LARYNGOSCOPE, V125, P1703, DOI 10.1002/lary.25115
   Kondziolka D, 1998, NEW ENGL J MED, V339, P1426, DOI 10.1056/NEJM199811123392003
   Matthies C, 1997, NEUROSURGERY, V40, P1
   Pan HC, 2012, J NEUROSURG, V117, P69, DOI 10.3171/2012.6.GKS12697
   Park CK, 2006, J NEURO-ONCOL, V77, P167, DOI 10.1007/s11060-005-9015-y
   Pollock Bruce E, 2008, Prog Neurol Surg, V21, P163, DOI 10.1159/000156904
   Pollock Bruce E, 2008, Prog Neurol Surg, V21, P222, DOI 10.1159/000157170
   Samii M, 1997, NEUROSURGERY, V40, P11, DOI 10.1097/00006123-199701000-00002
   Samii M, 1997, NEUROSURGERY, V40, P248, DOI 10.1097/00006123-199702000-00005
   Samii M, 1997, NEUROSURGERY, V40, P29
   Samii M, 1997, NEUROSURGERY, V40
   Samii M, 2006, J NEUROSURG, V105, P527, DOI 10.3171/jns.2006.105.4.527
   Schmerber S, 2005, NEUROSURGERY, V57, P693, DOI 10.1227/01.NEU.0000175723.81074.ab
   Seol HJ, 2006, NEUROL MED-CHIR, V46, P176, DOI 10.2176/nmc.46.176
   SHELTON C, 1995, LARYNGOSCOPE, V105, P958, DOI 10.1288/00005537-199509000-00016
   Tomita Y, 2015, WORLD NEUROSURG, V83, P937, DOI 10.1016/j.wneu.2015.02.005
   van de Langenberg R, 2011, J NEUROSURG, V115, P875, DOI 10.3171/2011.6.JNS101958
   van de Langenberg R, 2011, J NEUROSURG, V115, P885, DOI 10.3171/2011.6.JNS101963
   Yang SY, 2008, J NEUROL NEUROSUR PS, V79, P431, DOI 10.1136/jnnp.2007.119602
   Zou P, 2014, NEUROSURG REV, V37, P15, DOI 10.1007/s10143-013-0485-7
NR 29
TC 18
Z9 18
U1 2
U2 3
PU OXFORD UNIV PRESS INC
PI CARY
PA JOURNALS DEPT, 2001 EVANS RD, CARY, NC 27513 USA
SN 0148-396X
EI 1524-4040
J9 NEUROSURGERY
JI Neurosurgery
PD FEB
PY 2018
VL 82
IS 2
BP 202
EP 210
DI 10.1093/neuros/nyx143
PG 9
WC Clinical Neurology; Surgery
WE Science Citation Index Expanded (SCI-EXPANDED)
SC Neurosciences & Neurology; Surgery
GA FV0DJ
UT WOS:000424225800034
PM 28383680
DA 2023-08-27
ER

PT J
AU Wang, T
   Cui, Y
   Liu, P
   He, J
   Zhang, Q
AF Wang, T.
   Cui, Y.
   Liu, P.
   He, J.
   Zhang, Q.
TI Distribution of epidermal growth factor receptor, bone morphogenetic
   protein-2, and p53 in kidney of healthy newborn, adult and old
   highland-plateau yaks
SO FOLIA MORPHOLOGICA
LA English
DT Article
DE bone morphogenetic protein-2; epidermal growth factor receptor; kidney;
   tumour suppressive gene p53; yak
ID EXPRESSION; MOUSE; RAT; PHOSPHORYLATION; IDENTIFICATION; JUVENILE;
   PATHWAY; ROLES; BMP
AB Background: Kidney has long been thought to be a body's largest organ of elimination for maintaining acid-base balance. In recent years, the research on kidneys has mainly focused on the structural characteristics of the kidney of single age group animals. In this paper we used histological and immunohistochemical methods to observe and compare the structure characteristics of yak kidney and the expression of epidermal growth factor receptor (EGFR), bone morphogenetic protein-2 (BMP-2) and p53 in the kidney of yaks of three different age groups. The aim of the study was to investigate histological characteristics of age-related changes in the kidney of yak and expression and localisation of kidney-related factors.
   Materials and methods: Fifteen healthy male and female yaks from highland plateaus (three groups: newborn, adult and old yaks, n = 5 per group). Histological methods were used to compare the relevant characteristics of the kidney of yaks. The immunohistochemistry method was used to observe the expression and localisation of EGFR, BMP-2, and p53 of the kidney of different ages, and the optical density value was measured and analysed by using image analysis software.
   Results: This is an overall observation of the kidney tissue section, which includes the surface of the renal capsule and the internal parenchyma. In the renal parenchyma, there are renal corpuscles, renal tubules. The internal substance included cortex and medulla, which were bounded by the arched artery. In the cortex, there were renal corpuscles, convoluted part of renal tubules (proximal convoluted tubule and distal convoluted tubule) and collecting tubules. The medulla included straight parts of renal tubules (proximal straight tubule and distal straight tubule), thin segments and collecting tubules. It was observed that the organisational structure of the kidney of yaks did not change with age, but the degree of development of the internal structure (glomeruli, renal tubules and collecting tubules) of the kidney changed with age. Immunohistochemical results demonstrated that EGFR and BMP-2-positive reaction in the newborn group was mainly distributed in the proximal tubule epithelial cells, and widely distributed in the adult and old groups. However, the p53-positive reaction was widely distributed in the newborn, adult and old groups.
   Conclusions: The results revealed that the kidney structure tended to be completed with age, and the function of the kidney gradually improved. EGFR and BMP-2 had the effect of promoting kidney development. However, p53 had been widely distributed in the newborn kidney of the yaks. It is suggested that p53 had been involved in cell migration and metabolic differentiation and self-renewal in the new stage.
C1 [Wang, T.; Cui, Y.; Liu, P.; He, J.; Zhang, Q.] Gansu Agr Univ, Fac Vet Med, Lanzhou, Gansu, Peoples R China.
C3 Gansu Agricultural University
RP Cui, Y (通讯作者)，Gansu Agr Univ, Coll Vet Med, Lanzhou 730070, Gansu, Peoples R China.
EM cuiyan369@sina.com
FU National Natural Science Foundation of China [31572478]
FX This research was supported by The National Natural Science Foundation
   of China (grant No. 31572478).
CR Attisano L, 1998, CURR OPIN CELL BIOL, V10, P188, DOI 10.1016/S0955-0674(98)80141-5
   Baserga M, 2006, AM J PHYSIOL-REG I, V291, pR412, DOI 10.1152/ajpregu.00880.2005
   Bauchet AL, 2011, TOXICOL PATHOL, V39, P1115, DOI 10.1177/0192623311425060
   Ciardiello F, 2008, NEW ENGL J MED, V358, P1160, DOI 10.1056/NEJMra0707704
   El-Dahr SS, 2014, PEDIATR NEPHROL, V29, P621, DOI 10.1007/s00467-013-2629-y
   GATTONE VH, 1992, BIOL NEONATE, V61, P54
   Gekle M, 2017, EXP GERONTOL, V87, P153, DOI 10.1016/j.exger.2016.03.013
   Gesualdo L, 1996, KIDNEY INT, V49, P656, DOI 10.1038/ki.1996.94
   Gottlieb E, 2010, CSH PERSPECT BIOL, V2, DOI 10.1101/cshperspect.a001040
   Gu Wenwen, 2015, J Immunoassay Immunochem, V36, P487, DOI 10.1080/15321819.2014.996817
   HARRIS RC, 1991, AM J KIDNEY DIS, V17, P627, DOI 10.1016/S0272-6386(12)80336-2
   He XR, 2015, RENAL FAILURE, V37, P896, DOI 10.3109/0886022X.2015.1015428
   He YJ, 2016, PLOS ONE, V11, DOI 10.1371/journal.pone.0157558
   Heldin CH, 1997, NATURE, V390, P465, DOI 10.1038/37284
   Hilliard S, 2011, DEV BIOL, V353, P354, DOI 10.1016/j.ydbio.2011.03.017
   Hogan BLM, 1996, GENE DEV, V10, P1580, DOI 10.1101/gad.10.13.1580
   Hogan BLM, 1996, CURR OPIN GENET DEV, V6, P432, DOI 10.1016/S0959-437X(96)80064-5
   Hommos MS, 2017, J AM SOC NEPHROL, V28, P2838, DOI 10.1681/ASN.2017040421
   IWASAKI S, 1995, J BIOL CHEM, V270, P5476, DOI 10.1074/jbc.270.10.5476
   Jung JY, 2005, AM J PHYSIOL-RENAL, V288, pF227, DOI 10.1152/ajprenal.00058.2004
   Kozma C., 1974, BIOL LAB RABBIT, V12, P55, DOI [10.1016/c2013-0-11681-9, DOI 10.1016/C2013-0-11681-9]
   Kretzschmar M, 1997, NATURE, V389, P618, DOI 10.1038/39348
   Li Y, 2014, J ZHEJIANG UNIV-SC B, V15, P601, DOI 10.1631/jzus.B1300288
   Liebelt, 1998, UNIQUE FEATURES ANAT, P37
   Liu PG, 2017, PLOS ONE, V12, DOI 10.1371/journal.pone.0179321
   Lu ZQ, 2010, P 17 AC S AN AN TISS, P285
   Massague J, 1996, CELL, V85, P947, DOI 10.1016/S0092-8674(00)81296-9
   McBride J.M., 2016, KIDNEY, P1, DOI [10.1007/978-1-4939-3286-3_1, DOI 10.1007/978-1-4939-3286-3_1]
   Molchadsky A, 2010, CARCINOGENESIS, V31, P1501, DOI 10.1093/carcin/bgq101
   Pastore S, 2008, J INVEST DERMATOL, V128, P1365, DOI 10.1038/sj.jid.5701184
   Schoppy DW, 2010, CELL CYCLE, V9, P1313, DOI 10.4161/cc.9.7.11194
   Seely JC, 2017, J TOXICOL PATHOL, V30, P125, DOI 10.1293/tox.2017-0006
   Tang JH, 2013, KIDNEY INT, V83, P804, DOI 10.1038/ki.2012.435
   TAUCHI H, 1971, GERONTOLOGY, V17, P87, DOI 10.1159/000211811
   Tumelty KE, 2018, J BIOL CHEM, V293, P3039, DOI 10.1074/jbc.M117.804021
   WENHUI W, 2000, J LANZHOU U NATURL S, V36, P73, DOI [10.3321/j.issn:0455-2059.2000.04.006, DOI 10.3321/J.ISSN:0455-2059.2000.04.006]
   Xi Y, 2014, PLOS ONE, V9, DOI 10.1371/journal.pone.0096351
   Yang B, 2010, ANAT HISTOL EMBRYOL, V39, P138, DOI 10.1111/j.1439-0264.2009.00988.x
   Zhang HB, 1996, DEVELOPMENT, V122, P2977
   Zhang Q, 2017, AM J VET RES, V78, P609, DOI 10.2460/ajvr.78.5.609
NR 40
TC 1
Z9 1
U1 1
U2 5
PU VIA MEDICA
PI GDANSK
PA UL SWIETOKRZYSKA 73, 80-180 GDANSK, POLAND
SN 0015-5659
EI 1644-3284
J9 FOLIA MORPHOL
JI Folia Morphol.
PY 2019
VL 78
IS 1
BP 114
EP 123
AR PMID 30106465
DI 10.5603/FM.a2018.0067
PG 10
WC Anatomy & Morphology
WE Science Citation Index Expanded (SCI-EXPANDED)
SC Anatomy & Morphology
GA HN2PH
UT WOS:000460026600015
PM 30106465
OA gold
DA 2023-08-27
ER

PT J
AU Mula-Hussain, L
   Malone, J
   dos Santos, MP
   Alkherayf, F
   Sinclair, J
   Malone, S
AF Mula-Hussain, Layth
   Malone, Julia
   dos Santos, Marlise P.
   Alkherayf, Fahad
   Sinclair, John
   Malone, Shawn
TI Surgery and dose-escalated radiotherapy for a de novo intracranial
   squamous cell carcinoma of the cerebellopontine angle
SO CLINICAL AND TRANSLATIONAL RADIATION ONCOLOGY
LA English
DT Article
AB We report an extremely rare case of de novo intracranial squamous cell carcinoma of the cerebellopontine angle. The patient underwent craniotomy for debulking of the lesion to relieve mass effect on the brainstem and to establish a tissue diagnosis. Cancer staging revealed no other primary cancers and no evidence of metastatic disease. Postoperatively, he received image-guided intensity-modulated radiotherapy to the tumor bed followed by fractionated radiosurgery boost to the gross residual disease for a total average dose of 7000 cGy. He had a complete response to radiation and remains 42-months' disease-free post-treatment. (C) 2021 The Author(s). Published by Elsevier B.V. on behalf of European Society for Radiotherapy and Oncology.
C1 [Mula-Hussain, Layth; Malone, Julia; Malone, Shawn] Univ Ottawa, Ottawa Hosp, Radiat Oncol Div, Ottawa, ON, Canada.
   [dos Santos, Marlise P.] Univ Ottawa, Ottawa Hosp, Dept Med Imaging, Ottawa, ON, Canada.
   [dos Santos, Marlise P.] Ottawa Hosp, Res Inst, Ottawa, ON, Canada.
   [Alkherayf, Fahad; Sinclair, John] Univ Ottawa, Ottawa Hosp, Neurosurg Div, Ottawa, ON, Canada.
C3 University of Ottawa; Ottawa Hospital Research Institute; University of
   Ottawa; Ottawa Hospital Research Institute; University of Ottawa; Ottawa
   Hospital Research Institute; University of Ottawa; Ottawa Hospital
   Research Institute
RP Mula-Hussain, L (通讯作者)，Ottawa Hosp, Canc Ctr, 501 Smyth Rd, Ottawa, ON K1H 8L6, Canada.
EM lmulahussain@aol.com
OI Mula-Hussain, Layth/0000-0003-0218-7270
CR Cuoco JA, 2019, FRONT ONCOL, V9, DOI 10.3389/fonc.2019.00694
   EBISUDANI D, 1990, Neurological Surgery, V18, P193
   EMAMI B, 1991, INT J RADIAT ONCOL, V21, P109, DOI 10.1016/0360-3016(91)90171-Y
   GARCIA CA, 1981, J NEUROSURG, V54, P824, DOI 10.3171/jns.1981.54.6.0824
   Hamlat A, 2005, J NEURO-ONCOL, V74, P187, DOI 10.1007/s11060-004-5175-4
   Jain R, 2003, AM J NEURORADIOL, V24, P109
   Kwon SM, 2019, WORLD NEUROSURG, V125, pE1, DOI 10.1016/j.wneu.2018.11.252
   Link MJ, 2002, J NEUROSURG, V97, P1237, DOI 10.3171/jns.2002.97.5.1237
   Liu XC, 2018, WORLD NEUROSURG, V120, P372, DOI 10.1016/j.wneu.2018.08.067
   Mallick S, 2012, NEUROL NEUROCHIR POL, V46, P489, DOI 10.5114/ninp.2012.31361
   Mayo C, 2010, INT J RADIAT ONCOL, V76, pS36, DOI 10.1016/j.ijrobp.2009.08.078
   Nagasawa DT, 2013, CLIN NEUROL NEUROSUR, V115, P1071, DOI 10.1016/j.clineuro.2012.10.026
   Roh TH, 2017, MEDICINE, V96, DOI 10.1097/MD.0000000000009423
   Sahgal A, 2015, NEURO-ONCOLOGY, V17, P889, DOI 10.1093/neuonc/nou347
   Satyanarayana SS, 2018, SCH J APPL MED SCI, V6, P1689, DOI [10.21276/sjams.2018.6.4.63, DOI 10.21276/SJAMS.2018.6.4.63]
NR 15
TC 1
Z9 1
U1 0
U2 0
PU ELSEVIER IRELAND LTD
PI CLARE
PA ELSEVIER HOUSE, BROOKVALE PLAZA, EAST PARK SHANNON, CO, CLARE, 00000,
   IRELAND
EI 2405-6308
J9 CLIN TRANSL RAD ONCO
JI Clin. Transl. Radiat. Oncol.
PD MAR
PY 2021
VL 27
BP 99
EP 102
DI 10.1016/j.ctro.2021.01.010
EA JAN 2021
PG 4
WC Oncology; Radiology, Nuclear Medicine & Medical Imaging
WE Science Citation Index Expanded (SCI-EXPANDED)
SC Oncology; Radiology, Nuclear Medicine & Medical Imaging
GA QU1PU
UT WOS:000627056100031
PM 33553696
OA Green Published, gold
DA 2023-08-27
ER

PT J
AU Gunes, D
   Kirkim, G
   Demiral, P
   Uysal, KM
   Serbetcioglu, B
   Olgun, N
AF Gunes, Dilek
   Kirkim, Gunay
   Demiral, Pinar
   Uysal, Kamer Mutafoglu
   Serbetcioglu, Bulent
   Olgun, Nur
TI Platinum-Induced Ototoxicity in Children and Adolescents with Cancer
SO JOURNAL OF INTERNATIONAL ADVANCED OTOLOGY
LA English
DT Article
ID HEARING-LOSS; CISPLATIN OTOTOXICITY; CARBOPLATIN; CHEMOTHERAPY; TUMORS
AB Objective: To evaluate hearing impairment in children with cancer who received platinum compounds.
   Materials and Methods: There were 149 children who had received platinum-containing chemotherapy (cisplatin, carboplatin or both), and 62 of them v ere eligible in terms of medical and audiologic data. These patients were divided into three groups; cisplatin-only group (30 children), carboplatin-only group (15 children) and cisplatin + carboplatin group (17 children).
   Results: Sixty-two patients were analyzed. Audiological assessments included pure tone audiometry, transient oto-acoustic emissions and auditory brainstem response testing. Medical records were analyzed for patient characteristics, details of platinum containing treatment, co-administration of other ototoxic drugs as well as head/neck radiotherapy. The median age at treatment was 9.4 years, and M:F ratio was 0.8. Ototoxicity incidence was 56% in cisplatin-only group (n=30), and 47% in cisplatin+carboplatin group (n=17). No patients had ototoxicity in carboplatin-only group (n=15). Majority (84%) of patients having ototoxicity was older than 5 years of age at the initial cancer diagnosis. Of the patients with moderate-severe ototoxicity, 90% was female, and 56% was pubertal/postpubertal girls.
   Conclusion: The results of this study is in agreement with previous reports showing that ototoxicity is a potential side effect of cisplatin, but the standard dose of carboplatin-only usually does not cause ototoxicity. In this study, children older than 5 years of age and adolescents were also susceptible to develop platinum-induced ototoxicity. Primary tumor site was a risk factor for ototoxicity in this group of patients. Children with germ cell tumors, particularly the intracranial germ cell tumors tended to develop ototoxicity more frequently. Collaboration of pediatric oncology and audiology departments is mandatory in order to monitor platinum induced ototoxicity to avoid further insult and also to rehabilitate when mutilating toxicity occurs.
C1 [Gunes, Dilek; Uysal, Kamer Mutafoglu] Dokuz Eylul Univ, Inst Oncol, Dept Pediat Oncol, Izmir, Turkey.
   [Kirkim, Gunay; Serbetcioglu, Bulent] Dokuz Eylul Univ, Sch Med, Dept Otolaryngol, Hearing Balance & Speech Sect, Izmir, Turkey.
   [Demiral, Pinar] Dokuz Eylul Univ, Sch Med, Dept Pediat, Izmir, Turkey.
C3 Dokuz Eylul University; Dokuz Eylul University; Dokuz Eylul University
RP Serbetcioglu, B (通讯作者)，Dokuz Eylul Tip Fak KBB ABD, Isitme Konusma Denge Unitesi, TR-35340 Inciralti Izmir, Turkey.
EM serbetcioglu@gmail.com
RI INCE, Dilek/Q-2705-2019; Mutafoglu, Kamer/B-2751-2018; SERBETCIOGLU,
   BULENT M/B-3073-2008
OI INCE, Dilek/0000-0002-7914-7886; Mutafoglu, Kamer/0000-0002-5392-1773; 
CR Adamson PC, 2006, PRINCIPLES PRACTICE, P290
   Bertolini P, 2004, J PEDIAT HEMATOL ONC, V26, P649, DOI 10.1097/01.mph.0000141348.62532.73
   BROCK P, 1988, MED PEDIATR ONCOL, V16, P368, DOI 10.1002/mpo.2950160517
   BROCK PR, 1991, MED PEDIATR ONCOL, V19, P295, DOI 10.1002/mpo.2950190415
   Coradini PP, 2007, J PEDIAT HEMATOL ONC, V29, P355, DOI 10.1097/MPH.0b013e318059c220
   Dean JB, 2008, J PEDIAT HEMATOL ONC, V30, P130, DOI 10.1097/MPH.0b013e31815d1d83
   GAYNON PS, 1990, CANCER, V66, P2465, DOI 10.1002/1097-0142(19901215)66:12<2465::AID-CNCR2820661204>3.0.CO;2-N
   Gupta AA, 2006, J PEDIAT HEMATOL ONC, V28, P91, DOI 10.1097/01.mph.0000199586.98926.8e
   Knight KRG, 2005, J CLIN ONCOL, V23, P8588, DOI 10.1200/JCO.2004.00.5355
   Lanvers-Kaminsky C, 2006, PEDIATR BLOOD CANCER, V47, P183, DOI 10.1002/pbc.20673
   Li Y, 2004, EUR J CANCER, V40, P2445, DOI 10.1016/j.ejca.2003.08.009
   Low WK, 2006, J CLIN ONCOL, V24, P1904, DOI 10.1200/JCO.2005.05.0096
   MACDONALD MR, 1994, J OTOLARYNGOL, V23, P151
   MCHANEY VA, 1983, J PEDIATR-US, V102, P314, DOI 10.1016/S0022-3476(83)80551-4
   SKINNER R, 1990, BRIT J CANCER, V61, P927, DOI 10.1038/bjc.1990.208
   Skinner R, 2004, EUR J CANCER, V40, P2352, DOI 10.1016/j.ejca.2004.08.002
NR 16
TC 4
Z9 4
U1 0
U2 5
PU AVES
PI SISLI
PA BUYUKDERE CAD 105-9, MECIDIYEKOY, SISLI, ISTANBUL 34394, TURKEY
SN 1308-7649
EI 2148-3817
J9 J INT ADV OTOL
JI J. Int. Adv. Otol.
PY 2009
VL 5
IS 3
BP 345
EP 355
PG 11
WC Otorhinolaryngology
WE Science Citation Index Expanded (SCI-EXPANDED)
SC Otorhinolaryngology
GA 510TD
UT WOS:000271114000013
DA 2023-08-27
ER

PT J
AU Discenza, MT
   He, SJ
   Lee, TH
   Chu, LL
   Bolon, B
   Goodyer, P
   Eccles, M
   Pelletier, J
AF Discenza, MT
   He, SJ
   Lee, TH
   Chu, LL
   Bolon, B
   Goodyer, P
   Eccles, M
   Pelletier, J
TI WT1 is a modifier of the Pax2 mutant phenotype: cooperation and
   interaction between WT1 and Pax2
SO ONCOGENE
LA English
DT Article
DE WT1; Pax2; kidney development; protein-protein interactions
ID TUMOR SUPPRESSOR GENE; WILMS-TUMOR; KIDNEY DEVELOPMENT; UROGENITAL
   DEVELOPMENT; EXPRESSION; RECEPTOR; REPRESSION; INHIBITION; MUTATIONS;
   FAMILY
AB Metanephric kidney development requires an inductive interaction between the ureteric bud and progenitor mesenchyme, where the early expression of two genes, Wilms' tumour 1 (WT1) and paired box 2 (Pax2), establishes critical but unknown developmental pathways. Indeed, transgenic mice with deregulated overexpression of Pax2 exhibit structural kidney defects and impaired renal function, as do mice harboring targeted disruptions and/or spontaneous mutations of either the Pax2 or WT1 genes. WT1 and Pax2 are thought to regulate each other's expression during renal development. To better de. ne the relationship between WT1 and Pax2, we generated mouse embryos containing heterozygous mutations in both genes. WT1(+/-)/Pax2(1Neu/+) kidneys were 50% smaller than wildtype kidneys. They were characterized by severe attenuation of the renal medulla, and reduced development of calyces and the renal pelvis. Renal cortex development in compound heterozygotes culminated in fewer nephrons than in WT1(+/-), Pax2(1Neu/+) or wild-type mice. Only minor variations in the mesenchymal expression pattern of Pax2 protein, and the mRNA expression levels of Pax2 and WT1, were noted in mutant kidneys. We show that WT1 and Pax2 proteins interact in vitro and in vivo, demonstrating that WT1 and Pax2 can form a molecular complex. Our data suggest that WT1 is a modifier of the Pax2 mutant phenotype.
C1 Univ Otago, Dept Pathol, Dunedin 9015, New Zealand.
   McGill Univ, Dept Biochem, Montreal, PQ, Canada.
   Amgen Inc, Dept Pathol, Thousand Oaks, CA 91320 USA.
   McGill Univ, Montreal Childrens Hosp, Dept Pediat, Montreal, PQ H3H 1P3, Canada.
   McGill Univ, McGill Canc Ctr, Montreal, PQ, Canada.
C3 University of Otago; McGill University; Amgen; McGill University; McGill
   University
RP Eccles, M (通讯作者)，Univ Otago, Dept Pathol, Hercus Bldg,Hanover St,POB 913, Dunedin 9015, New Zealand.
RI Chu, Luan Luong/AAG-4515-2020; Lee, Tae Ho/AAT-1721-2020
OI Chu, Luan Luong/0000-0001-9223-6798; 
CR Barbaux S, 1997, NAT GENET, V17, P467, DOI 10.1038/ng1297-467
   Bruening W, 1996, J BIOL CHEM, V271, P8646, DOI 10.1074/jbc.271.15.8646
   Dahl E, 1997, BIOESSAYS, V19, P755, DOI 10.1002/bies.950190905
   Dehbi M, 1996, ONCOGENE, V13, P447
   DRESSLER GR, 1992, P NATL ACAD SCI USA, V89, P1179, DOI 10.1073/pnas.89.4.1179
   DRESSLER GR, 1990, DEVELOPMENT, V109, P787
   DRUMMOND IA, 1992, SCIENCE, V257, P674, DOI 10.1126/science.1323141
   Eberhard D, 2000, EMBO J, V19, P2292, DOI 10.1093/emboj/19.10.2292
   Eccles MR, 1998, PEDIATR NEPHROL, V12, P712, DOI 10.1007/s004670050533
   ENGLERT C, 1995, EMBO J, V14, P4662, DOI 10.1002/j.1460-2075.1995.tb00148.x
   EVERS P, 1994, J HISTOCHEM CYTOCHEM, V42, P1555, DOI 10.1177/42.12.7983356
   Favor J, 1996, P NATL ACAD SCI USA, V93, P13870, DOI 10.1073/pnas.93.24.13870
   GNARRA JR, 1995, CANCER RES, V55, P4092
   GUNDERSEN HJG, 1988, APMIS, V96, P857, DOI 10.1111/j.1699-0463.1988.tb00954.x
   Hammes A, 2001, CELL, V106, P319, DOI 10.1016/S0092-8674(01)00453-6
   Herzer U, 1999, CURR BIOL, V9, P837, DOI 10.1016/S0960-9822(99)80369-8
   Kim J, 2000, FEBS LETT, V474, P121, DOI 10.1016/S0014-5793(00)01590-8
   Kreidberg JA, 1999, MOL REPROD DEV, V52, P366, DOI 10.1002/(SICI)1098-2795(199904)52:4&lt;366::AID-MRD5&gt;3.0.CO;2-Y
   KREIDBERG JA, 1993, CELL, V74, P679, DOI 10.1016/0092-8674(93)90515-R
   Lechner MS, 2000, NUCLEIC ACIDS RES, V28, P2741, DOI 10.1093/nar/28.14.2741
   Lee SB, 2001, EXP CELL RES, V264, P74, DOI 10.1006/excr.2000.5131
   Lee TH, 2002, J BIOL CHEM, V277, P44826, DOI 10.1074/jbc.M205667200
   Lee TH, 2001, PHYSIOL GENOMICS, V7, P187, DOI 10.1152/physiolgenomics.00046.2001
   Little M, 1999, BIOESSAYS, V21, P191, DOI 10.1002/(SICI)1521-1878(199903)21:3<191::AID-BIES3>3.0.CO;2-8
   McConnell MJ, 1997, ONCOGENE, V14, P2689, DOI 10.1038/sj.onc.1201114
   Moore AW, 1999, DEVELOPMENT, V126, P1845
   MURATOVSKA A, 2003, IN PRESS ONCOGENE
   Palmer RE, 2001, CURR BIOL, V11, P1805, DOI 10.1016/S0960-9822(01)00560-7
   PELLETIER J, 1991, CELL, V67, P437, DOI 10.1016/0092-8674(91)90194-4
   Porteous S, 2000, HUM MOL GENET, V9, P1, DOI 10.1093/hmg/9.1.1
   RUPPRECHT HD, 1994, J BIOL CHEM, V269, P6198
   RYAN G, 1995, DEVELOPMENT, V121, P867
   SANYANUSIN P, 1995, NAT GENET, V9, P358, DOI 10.1038/ng0495-358
   Schedl A, 2000, CURR OPIN GENET DEV, V10, P543, DOI 10.1016/S0959-437X(00)00125-8
   Sim EUH, 2002, ONCOGENE, V21, P2948, DOI 10.1038/sj.onc.1205373
   Torres M, 1995, DEVELOPMENT, V121, P4057
   WERNER H, 1995, MOL CELL BIOL, V15, P3516
   WERNER H, 1995, INT J BIOCHEM CELL B, V27, P987, DOI 10.1016/1357-2725(95)00074-Y
   Wheat W, 1999, MOL CELL BIOL, V19, P2231
NR 39
TC 28
Z9 34
U1 0
U2 2
PU NATURE PUBLISHING GROUP
PI LONDON
PA MACMILLAN BUILDING, 4 CRINAN ST, LONDON N1 9XW, ENGLAND
SN 0950-9232
J9 ONCOGENE
JI Oncogene
PD NOV 6
PY 2003
VL 22
IS 50
BP 8145
EP 8155
DI 10.1038/sj.onc.1206997
PG 11
WC Biochemistry & Molecular Biology; Oncology; Cell Biology; Genetics &
   Heredity
WE Science Citation Index Expanded (SCI-EXPANDED)
SC Biochemistry & Molecular Biology; Oncology; Cell Biology; Genetics &
   Heredity
GA 740LG
UT WOS:000186403400009
PM 14603255
OA Bronze
DA 2023-08-27
ER

PT J
AU Abusabha, Y
   Petridis, AK
   Kraus, B
   Kamp, MA
   Steiger, HJ
   Beseoglu, K
AF Abusabha, Yousef
   Petridis, Athanasios K.
   Kraus, Bastian
   Kamp, Marcel A.
   Steiger, Hans-Jakob
   Beseoglu, Kerim
TI Life-threatening posterior reversible encephalopathy syndrome in the
   cerebellum treated by posterior fossa decompression
SO ACTA NEUROCHIRURGICA
LA English
DT Article
DE Leukoencephalopathy; Posterior leukoencephalopathy syndrome; Posterior
   reversible encephalopathy syndrome
AB Posterior reversible encephalopathy syndrome (PRES) is a clinico-neuroradiological syndrome associated with various clinical conditions, such as headache, encephalopathy, and seizures. It is reversible if a prompt diagnosis is made and treatment undertaken. We report a 52-year-old male with hypertensive crisis. Progressing somnolence and an unresponsive left pupil occurred. MRI revealed an intra-axial hyperintensity of the cerebellum and brainstem and occlusive hydrocephalus suggestive of encephalitis or a tumor. Because of the life-threatening clinical picture, posterior fossa decompression was performed. Histopathology failed to identify any pathology. After decompression, the edema improved immediately. Under life-threatening conditions, a decompressive craniectomy in PRES seems to achieve the same results as supportive treatment.
C1 [Abusabha, Yousef; Petridis, Athanasios K.; Kamp, Marcel A.; Steiger, Hans-Jakob; Beseoglu, Kerim] Heinrich Heine Univ Duesseldorf, Dept Neurosurg, Moorenstr 5, D-40225 Dusseldorf, Germany.
   [Kraus, Bastian] Heinrich Heine Univ Duesseldorf, Inst Neuroradiol, Dusseldorf, Germany.
C3 Heinrich Heine University Dusseldorf; Heinrich Heine University
   Dusseldorf
RP Petridis, AK (通讯作者)，Heinrich Heine Univ Duesseldorf, Dept Neurosurg, Moorenstr 5, D-40225 Dusseldorf, Germany.
EM opticdisc@aol.com
RI Steiger, Hans-Jakob/AAN-8307-2021
OI Steiger, Hans-Jakob/0000-0002-8249-2998; Kamp,
   Marcel/0000-0002-1252-2944; Beseoglu, Kerim/0000-0001-5671-6831
CR Bartynski WS, 2007, AM J NEURORADIOL, V28, P1320, DOI 10.3174/ajnr.A0549
   Casey SO, 2000, AM J NEURORADIOL, V21, P1199
   Girisgen I, 2010, TURKISH J PEDIATR, V52, P416
   Hinchey J, 1996, NEW ENGL J MED, V334, P494, DOI 10.1056/NEJM199602223340803
   Morina D, 2014, CLINICS PRACT, V4, P15, DOI 10.4081/cp.2014.632
NR 5
TC 5
Z9 5
U1 0
U2 0
PU SPRINGER WIEN
PI WIEN
PA SACHSENPLATZ 4-6, PO BOX 89, A-1201 WIEN, AUSTRIA
SN 0001-6268
EI 0942-0940
J9 ACTA NEUROCHIR
JI Acta Neurochir.
PD JUL
PY 2017
VL 159
IS 7
BP 1325
EP 1328
DI 10.1007/s00701-017-3228-7
PG 4
WC Clinical Neurology; Surgery
WE Science Citation Index Expanded (SCI-EXPANDED)
SC Neurosciences & Neurology; Surgery
GA EX8NV
UT WOS:000403508400023
PM 28547518
DA 2023-08-27
ER

PT J
AU Das, P
   Borghei-Razavi, H
   Moore, NZ
   Recinos, PF
AF Das, Paramita
   Borghei-Razavi, Hamid
   Moore, Nina Z.
   Recinos, Pablo F.
TI Posterior Approach to Meckel's Cave: Retrosigmoid Craniectomy with
   Endoscopic Assistance
SO JOURNAL OF NEUROLOGICAL SURGERY PART B-SKULL BASE
LA English
DT Article
DE epidermoid; Meckel's cave; endoscopic assistance; retrosigmoid
AB Background Meckel's cave involvement in tumors pose a challenge due to their surrounding neurovascular structure and deep location.
   Case Review A 24-year-old male presented with progressive headaches and right sided trigeminal neuralgia with a large epidermoid. The tumor extended from the ambient cistern to the cerebellomedullary cistern and involved Meckel's cave ( Fig. 1 ).
   Technical Note/Video Description A retrosigmoid craniectomy was performed. Cranial nerves 3, 4, 6, 7, and 10, and auditory brainstem responses were monitored. Once the craniectomy was completed the dura was opened and cerebrospinal fluid (CSF) was released from the cisterna magna to allow for the tumor resection to be done without the use of any retractors ( Fig. 2 ). Care was taken to ensure that cranial nerves in the posterior fossa were detethered to prevent any traction injury. Using ring curettes the pearly white epidermoid tumor was able to be debulked. After all the possible tumor was resected with the microscope, the 30-degree endoscope was used to identify the porus trigeminus. Malleable ring curettes and a malleable suction were used to remove the soft tumor from this location. The patient transiently had loss of hearing but this returned within 2 weeks after surgery.
   Conclusions The retrosigmoid approach is familiar to all neurosurgeons and with the adjunct of an angled endoscope, the posterior Meckel's cave can be easily reached. This is particularly useful for tumors with soft consistency. The assistance of the endoscope allows Meckel's cave visualization without additional drilling while still allowing safe resection of tumor from around the trigeminal nerve.
   The link to the video can be found at: https://youtu.be/01aqOyUmSW0 .
C1 [Das, Paramita] Univ Chicago, Dept Neurosurg, Chicago, IL 60637 USA.
   [Borghei-Razavi, Hamid; Moore, Nina Z.; Recinos, Pablo F.] Cleveland Clin, Dept Neurosurg, 9500 Euclid Ave,CA 51, Cleveland, OH 44195 USA.
C3 University of Chicago; Cleveland Clinic Foundation
RP Das, P (通讯作者)，Cleveland Clin, Dept Neurosurg, 9500 Euclid Ave,CA 51, Cleveland, OH 44195 USA.
EM paramitadas05@gmail.com
RI Recinos, Pablo/AAU-7661-2020; Recinos, Pablo/ABB-5351-2021
OI Recinos, Pablo/0000-0002-9748-2784; Moore, Nina/0000-0001-9125-8071
NR 0
TC 4
Z9 4
U1 0
U2 2
PU THIEME MEDICAL PUBL INC
PI NEW YORK
PA 333 SEVENTH AVE, NEW YORK, NY 10001 USA
SN 2193-6331
EI 2193-634X
J9 J NEUROL SURG PART B
JI Journal of Neurol. Surg. Part B
PD JUN
PY 2019
VL 80
SU 3
BP S331
EP S332
DI 10.1055/s-0039-1677851
PG 2
WC Clinical Neurology; Surgery
WE Science Citation Index Expanded (SCI-EXPANDED)
SC Neurosciences & Neurology; Surgery
GA IC6IZ
UT WOS:000471076800038
PM 31143619
OA Green Published, hybrid
DA 2023-08-27
ER

PT J
AU Iannaci, G
   Crispino, M
   Cifarelli, P
   Montella, M
   Panarese, I
   Ronchi, A
   Russo, R
   Tremiterra, G
   Luise, R
   Sapere, P
AF Iannaci, G.
   Crispino, M.
   Cifarelli, P.
   Montella, M.
   Panarese, I.
   Ronchi, A.
   Russo, R.
   Tremiterra, G.
   Luise, R.
   Sapere, P.
TI Epithelioid angiosarcoma arising in schwannoma of the kidney: report of
   the first case and review of the literature
SO WORLD JOURNAL OF SURGICAL ONCOLOGY
LA English
DT Review
DE Kidney angiosarcoma; Epithelioid angiosarcoma; Kidney schwannoma;
   Angiosarcoma arising in schwannoma; Literature review
ID PRIMARY RENAL ANGIOSARCOMA; SOFT-TISSUE; ANCIENT SCHWANNOMA;
   NEURILEMOMA; RARE; TUMORS; BENIGN
AB Background: Schwannoma and angiosarcoma are infrequent pathologies that have been rarely reported in the kidney. Angiosarcoma is an uncommon malignant tumor presenting a recognizable vascular differentiation. It can develop in any site but the most common locations include the skin, soft tissues, breast, bone, liver, and spleen while renal localization has been very rarely reported in the literature. Schwannoma is a benign peripheral nerve sheath tumor composed of cells with the immunophenotype and ultrastructural features of differentiated Schwann cells. It has a wide anatomical distribution but the most frequent locations include subcutaneous tissues of the extremities and the head and neck region and the retroperitoneal and mediastinal soft tissues. The occurrence of an angiosarcoma in a pre-existing schwannoma is an extremely rare event with <20 cases reported in worldwide literature. In the present study, a renal case of angiosarcoma arising in schwannoma is presented with a detailed review of the pertinent literature.
   Case Presentation: A 56-year-oldman was admitted with a few days history of lower back pain and hematuria. Abdominal ultrasound showed a mass inside the left renal medulla. Subsequent imaging investigations with computed tomography and magnetic resonance confirmed the presence of the lesion and showed a pulmonary metastasis.
   Conclusions: The final histopathological examination led to the diagnosis of epithelioid angiosarcoma arising in a schwannoma. The patient came to death a few months later due to a massive hemothorax. To the best of our knowledge, the present is the first case of an angiosarcoma arising in a schwannoma of the kidney.
C1 [Iannaci, G.; Sapere, P.] S Maria del Popolo Incurabili Hosp ASL Na1, Div Pathol, Naples, Italy.
   [Crispino, M.; Cifarelli, P.] S Maria del Popolo Incurabili Hosp ASL Na1, Div Urol, Naples, Italy.
   [Montella, M.; Panarese, I.; Ronchi, A.; Russo, R.; Tremiterra, G.; Luise, R.] Univ Naples Federico II, Div Pathol, Sch Med, Naples, Italy.
C3 University of Naples Federico II
RP Iannaci, G (通讯作者)，S Maria del Popolo Incurabili Hosp ASL Na1, Div Pathol, Naples, Italy.
EM giuseppe.iannaci@tin.it
RI Ronchi, Andrea/AAK-3526-2020
CR ADJIMAN S, 1990, EUR UROL, V18, P61
   Akkad T, 2006, INT J UROL, V13, P1112, DOI 10.1111/j.1442-2042.2006.01490.x
   Aksoy Y, 2002, UROL INT, V68, P60, DOI 10.1159/000048419
   ALLRED CD, 1981, HUM PATHOL, V12, P665, DOI 10.1016/S0046-8177(81)80054-8
   Alvarado-Cabrero I, 2000, MODERN PATHOL, V13, P851, DOI 10.1038/modpathol.3880150
   [Anonymous], 2013, WHO CLASSIFICATION T
   ASKARI A, 1980, J UROLOGY, V124, P717, DOI 10.1016/S0022-5347(17)55625-6
   Aydogdu I, 1999, HAEMATOLOGIA, V29, P313
   Bezzi M, 1996, AM J ROENTGENOL, V166, P1498, DOI 10.2214/ajr.166.6.8633479
   CASON JD, 1987, UROLOGY, V30, P281, DOI 10.1016/0090-4295(87)90258-5
   Cerilli LA, 1998, ARCH PATHOL LAB MED, V122, P929
   Chaabouni A, 2013, CUAJ-CAN UROL ASSOC, V7, pE430, DOI 10.5489/cuaj.1396
   de Vries M, 2015, OTOL NEUROTOL, V36, P1128, DOI 10.1097/MAO.0000000000000788
   DESAI MB, 1989, UROL RADIOL, V11, P30, DOI 10.1007/BF02926469
   Deyrup AT, 2009, AM J SURG PATHOL, V33, P264, DOI 10.1097/PAS.0b013e3181875a5f
   Douard A, 2012, PROG UROL, V22, P438, DOI 10.1016/j.purol.2011.11.006
   Eldridge R, 1981, Adv Neurol, V29, P57
   Fletcher CDM, 2014, HISTOPATHOLOGY, V64, P2, DOI 10.1111/his.12267
   Fukunaga M, 2009, PATHOL RES PRACT, V205, P347, DOI 10.1016/j.prp.2008.11.005
   Gobbo S, 2008, MODERN PATHOL, V21, P779, DOI 10.1038/modpathol.2008.52
   Hiratsuka Y, 1997, Int J Urol, V4, P90, DOI 10.1111/j.1442-2042.1997.tb00148.x
   Hornick J, 2017, PRACTICAL SOFT TISSU, V2nd
   Hung SF, 2008, UROLOGY, V72
   Ito T, 2007, J LARYNGOL OTOL, V121, P68, DOI 10.1017/S0022215106003070
   Johnson VV, 2002, ARCH PATHOL LAB MED, V126, P478
   KERN SB, 1995, ARCH PATHOL LAB MED, V119, P75
   KITAGAWA K, 1990, J COMPUT ASSIST TOMO, V14, P830, DOI 10.1097/00004728-199009000-00034
   Lee FY, 2007, HUM PATHOL, V38, P1096, DOI 10.1016/j.humpath.2007.02.019
   Leggio L, 2006, UROL ONCOL-SEMIN ORI, V24, P307, DOI 10.1016/j.urolonc.2005.10.002
   Li C, 2012, PATHOL INT, V62, P500, DOI 10.1111/j.1440-1827.2012.02827.x
   Liu HY, 2014, ONCOL LETT, V8, P1155, DOI 10.3892/ol.2014.2292
   MA KF, 1990, HISTOPATHOLOGY, V17, P378, DOI 10.1111/j.1365-2559.1990.tb00746.x
   Mahajan V, 2014, HEAD NECK PATHOL
   MARTINEZPINEIRO L, 1995, SCAND J UROL NEPHROL, V29, P103, DOI 10.3109/00365599509180547
   McMenamin ME, 2001, AM J SURG PATHOL, V25, P13, DOI 10.1097/00000478-200101000-00002
   Meis-Kindblom JM, 1998, AM J SURG PATHOL, V22, P683, DOI 10.1097/00000478-199806000-00005
   Mentzel T, 1999, HISTOPATHOLOGY, V35, P114, DOI 10.1046/j.1365-2559.1999.00714.x
   Mikkilineni H, 2013, J UROLOGY, V189, P317, DOI 10.1016/j.juro.2012.10.037
   Mordkin RM, 1997, SOUTHERN MED J, V90, P1159, DOI 10.1097/00007611-199711000-00023
   Nayyar R, 2011, INDIAN J UROL, V27, P404, DOI 10.4103/0970-1591.85450
   Papadimitriou VD, 2009, UROL J, V6, P223
   PETERS HJ, 1974, J UROLOGY, V112, P723, DOI 10.1016/S0022-5347(17)59836-5
   PHILLIPS CAS, 1955, J UROLOGY, V73, P671
   Qayyum S, 2014, CASE REP PATHOL, V2014, DOI 10.1155/2014/416170
   Qiguang C, 2010, AM SURGEON, V76, P197
   Ruckert RI, 2000, CANCER-AM CANCER SOC, V89, P1577
   Sabharwal Sagar, 2013, Indian J Urol, V29, P145, DOI 10.4103/0970-1591.114040
   Sfoungaristos S, 2011, Prague Med Rep, V112, P137
   Singer AJ, 1996, UROLOGY, V47, P575, DOI 10.1016/S0090-4295(99)80500-7
   Singh C, 2012, DIAGN CYTOPATHOL, V40, pE131, DOI 10.1002/dc.21762
   SOMERS WJ, 1988, J UROLOGY, V139, P109, DOI 10.1016/S0022-5347(17)42309-3
   Styring E, 2014, BRIT J CANCER, V111, P407, DOI 10.1038/bjc.2014.359
   TERRIS D, 1986, AM J KIDNEY DIS, V8, P131, DOI 10.1016/S0272-6386(86)80126-3
   Toro JR, 2006, INT J CANCER, V119, P2922, DOI 10.1002/ijc.22239
   Trassard M, 1996, AM J SURG PATHOL, V20, P1412, DOI 10.1097/00000478-199611000-00014
   Tsuda N, 1997, PATHOL INT, V47, P778, DOI 10.1111/j.1440-1827.1997.tb04457.x
   Verze P, 2014, CLIN GENITOURIN CANC, V12, pE37, DOI 10.1016/j.clgc.2013.09.005
   Wang Y, 2013, QUANT IMAGING MED SU, V3, P180, DOI 10.3978/j.issn.2223-4292.2013.06.08
   Yang HJ, 2012, KOREAN J UROL, V53, P875, DOI 10.4111/kju.2012.53.12.875
   Zenico Teo, 2011, Tumori, V97, pe6, DOI 10.1700/950.10412
   Zhang HM, 2014, INT J CLIN EXP PATHO, V7, P3555
NR 61
TC 12
Z9 15
U1 0
U2 8
PU BMC
PI LONDON
PA CAMPUS, 4 CRINAN ST, LONDON N1 9XW, ENGLAND
SN 1477-7819
J9 WORLD J SURG ONCOL
JI World J. Surg. Oncol.
PD FEB 3
PY 2016
VL 14
AR 29
DI 10.1186/s12957-016-0789-5
PG 7
WC Oncology; Surgery
WE Science Citation Index Expanded (SCI-EXPANDED)
SC Oncology; Surgery
GA DC4ZW
UT WOS:000369230500002
PM 26842370
OA Green Published, gold
DA 2023-08-27
ER

PT J
AU Jayamanne, D
   Wheeler, H
   Brazier, D
   Newey, A
   Kastelan, M
   Guo, LX
   Back, M
AF Jayamanne, Dasantha
   Wheeler, Helen
   Brazier, David
   Newey, Allison
   Kastelan, Marina
   Guo, Linxin
   Back, Michael
TI Predicting patterns of failure in temporal lobe GBMs: possible
   implications on radiotherapy treatment portals
SO RADIATION ONCOLOGY
LA English
DT Article
DE Glioblastoma; Radiation; Recurrence; Patterns of failure
ID NEWLY-DIAGNOSED GLIOBLASTOMA; HIGH-GRADE GLIOMAS; CONFORMAL
   RADIOTHERAPY; PHASE-II; RESPONSE ASSESSMENT; RADIATION-THERAPY;
   MALIGNANT GLIOMA; RANDOMIZED-TRIAL; BRAIN-TUMORS; F-18-FET PET
AB Background: Characterise patterns of failure of Temporal Lobe (TL) Glioblastoma (GBM) following treatment with relation to normal temporal lobe anatomy and neural pathways.
   Methods: 335 GBM patients received radiotherapy between 03/2007 and 07/2014, 100 were located in TL. Site of initial tumour and subsequent relapse were subdivided into 5 local TL sites (anterior, lateral, medial, posterior and superior); 5 adjacent regional sites (occipital lobe, inferior frontal lobe, caudate/thalamus/internal/external capsules, fornix/ventricular trigone), and 5 distant failure sites (ventricles, contralateral hemisphere, brainstem, leptomeninges and spine). Extension along major neuroanatomical pathways at initial presentation and at first documented Magnetic Resonance Imaging (MRI) failure were categorised into anterior, superior, medial and posterior pathways.
   Results: Of the 100 patients, 86 had radiological progress with a median survival of 17.3 months. At initial diagnosis, 74% of tumours were linked to one TL site and 94% were confined to the TL. 19% had neural pathway disease at initial pre-treatment MRI. At first recurrence locoregional site failure was 74%. 26% failed within distant sites and 53% patients were noted to have neural pathway involvement. Initial tumour location predicted for local site recurrence (p < 0.0001), regional site recurrence (p = 0.004) and neural pathway recurrence pattern (p = 0.005), but not for distant sites (p = 0.081).
   Conclusion: Most GBMs fail at local or adjacent regional sites. Many of the recurrences occurred in a predictable pattern within a local or regional site, unique to initial TL site with more than half involving neural pathways. Knowledge of tumour infiltration and failure may improve target definition and radiotherapy.
C1 [Jayamanne, Dasantha; Wheeler, Helen; Kastelan, Marina; Guo, Linxin; Back, Michael] Royal North Shore Hosp, Northern Sydney Canc Ctr, Sydney, NSW, Australia.
   [Wheeler, Helen; Back, Michael] Univ Sydney, Sydney Med Sch, Northern Clin Sch, Sydney, NSW, Australia.
   [Brazier, David; Newey, Allison] Royal North Shore Hosp, Dept Radiol, Sydney, NSW, Australia.
   [Jayamanne, Dasantha; Back, Michael] Gosford Hosp, Cent Coast Canc Ctr, Gosford, NSW, Australia.
   [Wheeler, Helen; Kastelan, Marina; Back, Michael] Sydney Neurooncol Grp, Sydney, NSW, Australia.
C3 Royal North Shore Hospital; University of Sydney; University of Sydney;
   Royal North Shore Hospital
RP Jayamanne, D (通讯作者)，Royal North Shore Hosp, Northern Sydney Canc Ctr, Sydney, NSW, Australia.; Jayamanne, D (通讯作者)，Gosford Hosp, Cent Coast Canc Ctr, Gosford, NSW, Australia.
EM Dasantha.Jayamanne@health.nsw.gov.au
OI Back, Michael/0000-0003-2363-8333
CR Aydin H, 2001, STRAHLENTHER ONKOL, V177, P424, DOI 10.1007/PL00002424
   Berberat J, 2014, STRAHLENTHER ONKOL, V190, P939, DOI 10.1007/s00066-014-0676-3
   Brandes AA, 2009, J CLIN ONCOL, V27, P1275, DOI 10.1200/JCO.2008.19.4969
   Catani M, 2008, CORTEX, V44, P1105, DOI 10.1016/j.cortex.2008.05.004
   Chan JL, 2002, J CLIN ONCOL, V20, P1635, DOI 10.1200/JCO.20.6.1635
   Chang EL, 2007, INT J RADIAT ONCOL, V68, P144, DOI 10.1016/j.ijrobp.2006.12.009
   Chinot OL, 2011, ADV THER, V28, P334, DOI 10.1007/s12325-011-0007-3
   Colman H, 2006, INT J RADIAT ONCOL, V66, P818, DOI 10.1016/j.ijrobp.2006.05.021
   Coughlin C, 2000, INT J RADIAT ONCOL, V48, P1351, DOI 10.1016/S0360-3016(00)01412-7
   Dunet V, 2012, J NUCL MED, V53, P207, DOI 10.2967/jnumed.111.096859
   Ellingson BM, 2017, NEUROTHERAPEUTICS, V14, P307, DOI 10.1007/s13311-016-0507-6
   EMAMI B, 1991, INT J RADIAT ONCOL, V21, P109, DOI 10.1016/0360-3016(91)90171-Y
   Fitzek MM, 1999, J NEUROSURG, V91, P251, DOI 10.3171/jns.1999.91.2.0251
   Gilbert MR, 2014, NEW ENGL J MED, V370, P699, DOI 10.1056/NEJMoa1308573
   Hutterer M, 2013, NEURO-ONCOLOGY, V15, P341, DOI 10.1093/neuonc/nos300
   Jansen NL, 2015, J NUCL MED, V56, P9, DOI 10.2967/jnumed.114.144675
   KLEINBERG L, 1993, INT J RADIAT ONCOL, V26, P129, DOI 10.1016/0360-3016(93)90183-V
   Laperriere N, 2002, RADIOTHER ONCOL, V64, P259, DOI 10.1016/S0167-8140(02)00078-6
   Lee SW, 1999, INT J RADIAT ONCOL, V43, P79, DOI 10.1016/S0360-3016(98)00266-1
   Mickevicius NJ, 2015, J NEURO-ONCOL, V125, P393, DOI 10.1007/s11060-015-1928-5
   Mirimanoff RO, 2006, J CLIN ONCOL, V24, P2563, DOI 10.1200/JCO.2005.04.5963
   Nakagawa K, 1998, INT J RADIAT ONCOL, V40, P1141, DOI 10.1016/S0360-3016(97)00911-5
   Niyazi M, 2016, RADIOTHER ONCOL, V118, P35, DOI 10.1016/j.radonc.2015.12.003
   Oppitz U, 1999, RADIOTHER ONCOL, V53, P53, DOI 10.1016/S0167-8140(99)00117-6
   Price SJ, 2006, AM J NEURORADIOL, V27, P1969
   Price SJ, 2003, CLIN RADIOL, V58, P455, DOI 10.1016/S0009-9260(03)00115-6
   Price SJ, 2007, EUR RADIOL, V17, P1675, DOI 10.1007/s00330-006-0561-2
   Provenzale JM, 2004, RADIOLOGY, V232, P451, DOI 10.1148/radiol.2322030959
   Rapp M, 2013, J NUCL MED, V54, P229, DOI 10.2967/jnumed.112.109603
   Stupp R, 2005, NEW ENGL J MED, V352, P987, DOI 10.1056/NEJMoa043330
   Stupp R, 2014, LANCET ONCOL, V15, P1100, DOI 10.1016/S1470-2045(14)70379-1
   Stupp R, 2009, LANCET ONCOL, V10, P459, DOI 10.1016/S1470-2045(09)70025-7
   Torres IJ, 2003, NEUROLOGY, V60, P1113, DOI 10.1212/01.WNL.0000055862.20003.4A
   Wang ML, 2015, RADIAT ONCOL, V10, DOI 10.1186/s13014-015-0364-1
   Weller M, 2013, NEURO-ONCOLOGY, V15, P971, DOI 10.1093/neuonc/not106
   Wen PY, 2010, J CLIN ONCOL, V28, P1963, DOI 10.1200/JCO.2009.26.3541
   WernerWasik M, 1996, CANCER-AM CANCER SOC, V77, P1535
NR 37
TC 3
Z9 3
U1 0
U2 1
PU BMC
PI LONDON
PA CAMPUS, 4 CRINAN ST, LONDON N1 9XW, ENGLAND
SN 1748-717X
J9 RADIAT ONCOL
JI Radiat. Oncol.
PD JUL 20
PY 2018
VL 13
AR 133
DI 10.1186/s13014-018-1078-y
PG 10
WC Oncology; Radiology, Nuclear Medicine & Medical Imaging
WE Science Citation Index Expanded (SCI-EXPANDED)
SC Oncology; Radiology, Nuclear Medicine & Medical Imaging
GA GN7YM
UT WOS:000439366600002
PM 30029668
OA Green Published, gold
DA 2023-08-27
ER

PT J
AU Wiese, M
   Schill, F
   Sturm, D
   Pfister, S
   Hulleman, E
   Johnsen, SA
   Kramm, CM
AF Wiese, M.
   Schill, F.
   Sturm, D.
   Pfister, S.
   Hulleman, E.
   Johnsen, S. A.
   Kramm, C. M.
TI No Significant Cytotoxic Effect of the EZH2 Inhibitor Tazemetostat
   (EPZ-6438) on Pediatric Glioma Cells with Wildtype Histone 3 or Mutated
   Histone 3.3
SO KLINISCHE PADIATRIE
LA English
DT Article
DE EZH2 inhibition; Tazemetostat (EPZ-6438); cancer epigenetics; histone 3
   mutation; pediatric high-grade glioma (pedHGG)
ID POLYCOMB GROUP PROTEIN; GENE-EXPRESSION; STEM-CELLS; GLIOBLASTOMA;
   CANCER; SUBGROUPS; TUMORS
AB Background: Glioblastoma multiforme (GBM) and diffuse intrinsic pontine glioma (DIPG) belong to the most aggressive cancers in children with poor prognosis and limited therapeutic options. Therapeutic targeting of epigenetic proteins may offer new treatment options. Preclinical studies identified Enhancer of Zeste Homolog 2 (EZH2) within polycomb repressor complex 2 (PRC2) as a potential epigenetic anti-tumor target in adult GBM cells but similar inhibition studies in pediatric GBM/DIPG were still missing. Moreover, approximately 30 % of pediatric high grade gliomas (pedHGG) including GBM and DIPG harbor a lysine 27 mutation (K27M) in histone 3.3 (H3.3) which is correlated with poor outcome and was shown to influence EZH2 function.
   Patients, materials and methods: The present study investigated the correlation of expression of EZH2 and other PRC2 genes (EZH1, SUZ12, EED) with overall survival of pediatric GBM patients and the cytotoxic impact of EZH2 inhibition by the novel agent Tazemetostat in pediatric GBM/DIPG cells harboring either a H3.3 mutation or a H3 wildtype.
   Results: EZH2 gene expression does not correlate with survival of pedHGG patients, and EZH2 inhibition does not induce significant cytotoxicity in pedHGG cells independently of H3.3 mutations.
   Discussion and conclusion: We suggest that EZH2 inhibition might not offer an effective single agent treatment option for paedHGG patients. However, the therapeutic efficacy in combination with cytotoxic and/or other epigenetically active agents still has to be elucidated.
C1 [Wiese, M.; Schill, F.; Kramm, C. M.] Univ Klinikum Gottingen, Dept Child & Adolescent Hlth, Div Pediat Hematol & Oncol, Robert Koch Str 40, D-37075 Gottingen, Germany.
   [Sturm, D.; Pfister, S.] Deutsch Krebsforschungszentrum, Div Pediat Neurooncol, Baden Wurttemberg, Germany.
   [Hulleman, E.] Vrije Univ Amsterdam Med Ctr, Sch Med Sci, Dept Pediat Oncol & Hematol, Amsterdam, Netherlands.
   [Johnsen, S. A.] Univ Gottingen, Clin Gen Visceral & Pediat Surg, Univ Med, D-37073 Gottingen, Germany.
C3 University of Gottingen; Helmholtz Association; German Cancer Research
   Center (DKFZ); Vrije Universiteit Amsterdam; VU UNIVERSITY MEDICAL
   CENTER; University of Gottingen
RP Wiese, M (通讯作者)，Univ Klinikum Gottingen, Dept Child & Adolescent Hlth, Div Pediat Hematol & Oncol, Robert Koch Str 40, D-37075 Gottingen, Germany.
EM maria.wiese@med.uni-goet-tingen.de
RI Pfister, Stefan M/F-6860-2013; Sturm, Dominik/AAL-3689-2020; Johnsen,
   Steven/AAX-2322-2020; Hulleman, Esther/AAD-7073-2021
OI Pfister, Stefan M/0000-0002-5447-5322; Sturm,
   Dominik/0000-0003-0250-1696; Johnsen, Steven/0000-0003-1198-5805;
   Hulleman, Esther/0000-0001-9256-947X
FU Menschen fur Kinder e.V.
FX We thank Anke Herbst and Jens Bunzendahl for technical assistance and we
   are grateful to "Menschen fur Kinder e.V." for financial support.
CR Adhikary G, 2015, CARCINOGENESIS, V36, P800, DOI 10.1093/carcin/bgv064
   Bax DA, 2009, PLOS ONE, V4, DOI 10.1371/journal.pone.0005209
   Castel D, 2015, ACTA NEUROPATHOLOGIC
   Chan KM, 2013, GENE DEV, V27, P985, DOI 10.1101/gad.217778.113
   Conway E, 2015, CURR OPIN CELL BIOL, V37, P42, DOI 10.1016/j.ceb.2015.10.003
   Crea F, 2012, CANCER METAST REV, V31, P753, DOI 10.1007/s10555-012-9387-3
   Crea F, 2010, MOL CANCER, V9, DOI 10.1186/1476-4598-9-265
   de Vries NA, 2015, CELL REP, V10, P383, DOI 10.1016/j.celrep.2014.12.028
   Khuong-Quang DA, 2012, ACTA NEUROPATHOL, V124, P439, DOI 10.1007/s00401-012-0998-0
   Fisher ML, 2015, MOL CARCINOGENESIS
   Khan AA, 2015, EPIGENOMICS-UK, V7, P75, DOI [10.2217/epi.14.61, 10.2217/EPI.14.61]
   Kim KH, 2016, NAT MED, V22, P128, DOI 10.1038/nm.4036
   Kim SH, 2015, STEM CELL REP, V4, P226, DOI 10.1016/j.stemcr.2014.12.006
   Knutson SK, 2014, PLOS ONE, V9, DOI 10.1371/journal.pone.0111840
   Knutson SK, 2014, MOL CANCER THER, V13, P842, DOI 10.1158/1535-7163.MCT-13-0773
   Knutson SK, 2013, P NATL ACAD SCI USA, V110, P7922, DOI 10.1073/pnas.1303800110
   Kramm C, 2008, MONATSSCHR KINDERH, V156, P1201, DOI 10.1007/s00112-008-1799-3
   Sharma V, 2016, BRAIN TUMOR PATHOLOG
   Sturm D, 2012, CANCER CELL, V22, P425, DOI 10.1016/j.ccr.2012.08.024
   TRENT J, 1986, P NATL ACAD SCI USA, V83, P470, DOI 10.1073/pnas.83.2.470
   Veringa SJE, 2013, PLOS ONE, V8, DOI 10.1371/journal.pone.0061512
   Yin YT, 2016, GENE, V576, P189, DOI 10.1016/j.gene.2015.09.080
   Zhang P, 2015, INT J CANCER, V137, P2007, DOI 10.1002/ijc.29566
NR 23
TC 35
Z9 37
U1 0
U2 14
PU GEORG THIEME VERLAG KG
PI STUTTGART
PA RUDIGERSTR 14, D-70469 STUTTGART, GERMANY
SN 0300-8630
EI 1439-3824
J9 KLIN PADIATR
JI Klinische Padiatr.
PD MAY
PY 2016
VL 228
IS 3
BP 113
EP 117
DI 10.1055/s-0042-105292
PG 5
WC Pediatrics
WE Science Citation Index Expanded (SCI-EXPANDED)
SC Pediatrics
GA DL8AW
UT WOS:000375862800003
PM 27135271
DA 2023-08-27
ER

PT J
AU Sheehan, JP
   Starke, RM
   Kano, H
   Barnett, GH
   Mathieu, D
   Chiang, V
   Yu, JB
   Hess, J
   McBride, HL
   Honea, N
   Nakaji, P
   Lee, JYK
   Rahmathulla, G
   Evanoff, WA
   Alonso-Basanta, M
   Lunsford, LD
AF Sheehan, Jason P.
   Starke, Robert M.
   Kano, Hideyuki
   Barnett, Gene H.
   Mathieu, David
   Chiang, Veronica
   Yu, James B.
   Hess, Judith
   McBride, Heyoung L.
   Honea, Norissa
   Nakaji, Peter
   Lee, John Y. K.
   Rahmathulla, Gazanfar
   Evanoff, Wendi A.
   Alonso-Basanta, Michelle
   Lunsford, L. Dade
TI Gamma Knife radiosurgery for posterior fossa meningiomas: a multicenter
   study
SO JOURNAL OF NEUROSURGERY
LA English
DT Article
DE stereotactic radiosurgery; Gamma Knife surgery; meningioma; posterior
   fossa
ID FORAMEN MAGNUM MENINGIOMAS; FAR-LATERAL APPROACH; SKULL-BASE;
   INTRACRANIAL MENINGIOMAS; SURGICAL EXPERIENCE; INTRADURAL LESIONS;
   RADIATION-THERAPY; PETROSAL APPROACH; CERVICAL-SPINE; BENIGN-TUMORS
AB OBJECT Posterior fossa meningiomas represent a common yet challenging clinical entity. They are often associated with neurovascular structures and adjacent to the brainstem. Resection can be undertaken for posterior fossa meningiomas, but residual or recurrent tumor is frequent. Stereotactic radiosurgery (SRS) has been used to treat meningiomas, and this study evaluates the outcome of this approach for those located in the posterior fossa.
   METHODS At 7 medical centers participating in the North American Gamma Knife Consortium, 675 patients undergoing SRS for a posterior fossa meningioma were identified, and clinical and radiological data were obtained for these cases. Females outnumbered males at a ratio of 3.8 to 1, and the median patient age was 57.6.years (range 12-89 years). Prior resection was performed in 43.3% of the patient sample. The mean tumor volume was 6.5 cm(3), and a median margin dose of 13.6 Gy (range 8-40 Gy) was delivered to the tumor.
   RESULTS At a mean follow-up of 60.1 months, tumor control was achieved in 91.2% of cases:Actuarial tumor control was 95%, 92%, and 81% at 3, 5, and 10 years after radiosurgery. Factors predictive of tumor progression included age greater than 65 years (hazard ratio [HR] 2.36, 95% CI 1.30-4.29, p = 0.005), prior history of radiotherapy (HR 5.19, 95% CI 1.69-15.94, p = 0.004), and increasing tumor volume (HR 1.05, 95% Cl 1.01-1.08, p = 0.005). Clinical stability or improvement was achieved in 92.3% of patients. Increasing tumor volume (odds ratio [OR] 1.06, 95% CI 1.01-1.10, p = 0.009) and clival, petrous, or cerebellopontine angle location as compared with petroclival, tentorial, and foramen magnum location (OR 1.95, 95% CI 1.05-3.65, p = 0.036) were predictive of neurological decline after radiosurgery. After radiosurgery, ventriculoperitoneal shunt placement, resection, and radiation therapy were performed in 1.6%, 3.6%, and 1.5%, respectively.
   CONCLUSIONS Stereotactic radiosurgery affords a high rate of tumor control and neurological preservation for patients with posterior fossa meningiomas. Those with a smaller tumor volume and no prior radiation therapy were more likely to have a favorable response after radiosurgery. Rarely, additional procedures may be required for hydrocephalus or tumor progression.
C1 [Sheehan, Jason P.; Starke, Robert M.] Univ Virginia, Charlottesville, VA 22908 USA.
   [Kano, Hideyuki; Lunsford, L. Dade] Univ Pittsburgh, Pittsburgh, PA 15260 USA.
   [Lee, John Y. K.; Alonso-Basanta, Michelle] Univ Penn, Philadelphia, PA 19104 USA.
   [Mathieu, David] Univ Sherbrooke, Quebec City, PQ, Canada.
   [Barnett, Gene H.; Rahmathulla, Gazanfar; Evanoff, Wendi A.] Cleveland Clin, Cleveland, OH 44106 USA.
   [Chiang, Veronica; Yu, James B.; Hess, Judith] Yale Univ, New Haven, CT USA.
   [McBride, Heyoung L.; Honea, Norissa; Nakaji, Peter] Barrow Neurol Inst, Phoenix, AZ 85013 USA.
C3 University of Virginia; Pennsylvania Commonwealth System of Higher
   Education (PCSHE); University of Pittsburgh; University of Pennsylvania;
   University of Sherbrooke; Cleveland Clinic Foundation; Yale University;
   Barrow Neurological Institute
RP Sheehan, JP (通讯作者)，Univ Virginia, Dept Neurol Surg, Charlottesville, VA 22908 USA.
EM jsheehan@virginia.edu
RI Lunsford, L. Dade/AHI-7993-2022; Rahmathulla, Gazanfar/D-1890-2014
OI Rahmathulla, Gazanfar/0000-0002-0904-1840; Yu, James/0000-0002-3119-3226
CR ADEGBITE AB, 1983, J NEUROSURG, V58, P51, DOI 10.3171/jns.1983.58.1.0051
   ALMEFTY O, 1990, J NEUROSURG, V73, P840, DOI 10.3171/jns.1990.73.6.0840
   ALMEFTY O, 1988, NEUROSURGERY, V22, P510, DOI 10.1227/00006123-198803000-00010
   Arnautovic KI, 2002, J NEUROSURG, V97, P12, DOI 10.3171/jns.2002.97.1.0012
   Arnautovic KI, 2000, J NEUROSURG, V92, P71, DOI 10.3171/spi.2000.92.1.0071
   Asthagiri AR, 2007, NEUROL CLIN, V25, pxi
   Asthagiri AR, 2007, NEUROL CLIN, V25, P1209, DOI 10.1016/j.ncl.2007.07.009
   BABU RP, 1994, J NEUROSURG, V81, P49, DOI 10.3171/jns.1994.81.1.0049
   BARBARO NM, 1987, NEUROSURGERY, V20, P525, DOI 10.1227/00006123-198704000-00003
   Bassiouni H, 2006, NEUROSURGERY, V59, P1177, DOI 10.1227/01.NEU.0000245629.77968.37
   Bertalanffy H, 1996, Acta Neurochir Suppl, V65, P82
   Black PM, 2001, ACTA NEUROCHIR, V143, P555, DOI 10.1007/s007010170060
   Bruneau M, 2008, NEUROSURG REV, V31, P19, DOI 10.1007/s10143-007-0097-1
   CASTELLANO F, 1953, Acta Radiol Suppl, V104, P1
   Chen CM, 2011, NEUROSURG REV, V34, P281, DOI 10.1007/s10143-011-0321-x
   Cho CW, 2002, NEUROSURGERY, V51, P708, DOI 10.1097/00006123-200209000-00017
   Cudlip SA, 1998, ACTA NEUROCHIR, V140, P1007, DOI 10.1007/s007010050208
   Erkmen Kadir, 2005, Neurosurg Focus, V19, pE7
   Flannery TJ, 2010, J NEUROSURG, V112, P957, DOI 10.3171/2009.8.JNS09695
   Fujimoto A, 2004, J CLIN NEUROSCI, V11, P785, DOI 10.1016/j.jocn.2003.12.016
   George B, 1997, SURG NEUROL, V47, P371, DOI 10.1016/S0090-3019(96)00204-2
   GEORGE B, 1988, SURG NEUROL, V29, P484, DOI 10.1016/0090-3019(88)90145-0
   GEORGE B, 1993, NEUROCHIRURGIE, V39, P1
   GLAHOLM J, 1990, INT J RADIAT ONCOL, V18, P755, DOI 10.1016/0360-3016(90)90394-Y
   Goel A, 2001, NEUROSURGERY, V49, P102, DOI 10.1097/00006123-200107000-00016
   Goldsmith BJ, 2000, NEUROSURG CLIN N AM, V11, P605, DOI 10.1016/S1042-3680(18)30086-X
   GOLDSMITH BJ, 1994, J NEUROSURG, V80, P777
   Harrison M J, 1997, Clin Neurosurg, V44, P451
   Kandenwein JA, 2009, BRIT J NEUROSURG, V23, P33, DOI 10.1080/02688690802545932
   Kondziolka D, 1999, J NEUROSURG, V91, P44, DOI 10.3171/jns.1999.91.1.0044
   Kondziolka D, 2008, NEUROSURGERY, V62, P53, DOI 10.1227/01.NEU.0000311061.72626.0D
   KRATIMENOS GP, 1993, BRIT J NEUROSURG, V7, P129, DOI 10.3109/02688699309103469
   LEVY WJ, 1982, J NEUROSURG, V57, P804, DOI 10.3171/jns.1982.57.6.0804
   LEVY WJ, 1986, NEUROSURGERY, V18, P331, DOI 10.1227/00006123-198603000-00013
   Massager N, 2007, NEUROSURGERY, V60, P681, DOI 10.1227/01.NEU.0000255393.77538.75
   Mendenhall WM, 2003, CANCER, V98, P1473, DOI 10.1002/cncr.11645
   MEYER FB, 1984, J NEUROSURG, V61, P136, DOI 10.3171/jns.1984.61.1.0136
   Nanda A, 2002, J NEUROSURG, V96, P302, DOI 10.3171/jns.2002.96.2.0302
   Nanda A, 2011, J NEUROSURG, V114, P1268, DOI 10.3171/2010.11.JNS10326
   Nicolato A, 2001, MINIM INVAS NEUROSUR, V44, P211, DOI 10.1055/s-2001-19934
   Nutting C, 1999, J NEUROSURG, V90, P823, DOI 10.3171/jns.1999.90.5.0823
   Pamir MN, 2004, J CLIN NEUROSCI, V11, P863, DOI 10.1016/j.jocn.2004.02.007
   Parlato C, 2003, ACTA NEUROCHIR, V145, P31, DOI 10.1007/s00701-002-1024-4
   Pirotte B, 1998, NEUROL RES, V20, P577
   Pirzkall A, 2003, INT J RADIAT ONCOL, V55, P362, DOI 10.1016/S0360-3016(02)03809-9
   Roberti F, 2001, SURG NEUROL, V56, P8, DOI 10.1016/S0090-3019(01)00479-7
   Salas E, 1999, J NEUROSURG, V90, P206, DOI 10.3171/spi.1999.90.2.0206
   Samii M, 1996, NEUROSURGERY, V39, P1086, DOI 10.1097/00006123-199612000-00003
   SEN CN, 1990, NEUROSURGERY, V27, P197, DOI 10.1227/00006123-199008000-00004
   Sheehan JP, 2010, J NEURO-ONCOL, V99, P407, DOI 10.1007/s11060-010-0363-x
   SIMPSON D, 1957, J NEUROL NEUROSUR PS, V20, P22, DOI 10.1136/jnnp.20.1.22
   Stafford SL, 1998, MAYO CLIN PROC, V73, P936, DOI 10.4065/73.10.936
   Starke RM, 2010, J CRANIOVERTEBRAL JU, V1, P23, DOI 10.4103/0974-8237.65478
   Starke RM, 2011, J NEUROSURG, V114, P1399, DOI 10.3171/2010.11.JNS101193
   Strang R D, 2001, Clin Neurosurg, V48, P320
   Subach BR, 1998, NEUROSURGERY, V42, P437, DOI 10.1097/00006123-199803000-00001
   SYMON L, 1993, BRIT J NEUROSURG, V7, P599, DOI 10.3109/02688699308995089
   TAYLOR BW, 1988, INT J RADIAT ONCOL, V15, P299, DOI 10.1016/S0360-3016(98)90008-6
   Weber DC, 2004, RADIOTHER ONCOL, V71, P251, DOI 10.1016/j.radonc.2004.02.011
   Yasargil MG, 1996, MICRONEUROSURGERY B, VIVB, P134
   Zachenhofer I, 2006, NEUROSURGERY, V58, P28, DOI 10.1227/01.NEU.0000190654.82265.A3
   Zenonos G, 2017, J NEUROSURG, V127, P174, DOI 10.3171/2012.8.JNS111554
NR 62
TC 56
Z9 57
U1 0
U2 1
PU AMER ASSOC NEUROLOGICAL SURGEONS
PI ROLLING MEADOWS
PA 5550 MEADOWBROOK DRIVE, ROLLING MEADOWS, IL 60008 USA
SN 0022-3085
EI 1933-0693
J9 J NEUROSURG
JI J. Neurosurg.
PD JUN
PY 2015
VL 122
IS 6
BP 1479
EP 1489
DI 10.3171/2014.10.JNS14139
PG 11
WC Clinical Neurology; Surgery
WE Science Citation Index Expanded (SCI-EXPANDED)
SC Neurosciences & Neurology; Surgery
GA CI8OK
UT WOS:000355031400034
PM 25859812
OA Bronze
DA 2023-08-27
ER

PT J
AU Dabboucy, B
   Yazbeck, M
   Bassim, M
   Comair, Y
AF Dabboucy, B.
   Yazbeck, M.
   Bassim, M.
   Comair, Y.
TI Bruns nystagmus occurring after resection of a giant cerebellopontine
   angle acoustic neuroma
SO NEUROCHIRURGIE
LA English
DT Article
DE Bruns; Nystagmus; Cerebellopontine; Neuroma; Vestibular
AB Bruns Nystagmus is defined as a coarse, high-amplitude horizontal nystagmus with low oscillatory frequency as the patient looks towards the side of the lesion and a fine, low-amplitude, high-frequency primary-position nystagmus that increases as the patient looks opposite to the side of the lesion. It is usually associated with large tumors of the Cerebellopontine angle that causes significant brainstem distortion, compression of the flocculus and/or vestibulocerebellum. Here, we report a case of Bruns Nystagmus (BN) occurring as a new postoperative finding after resection of a giant cerebellopontine angle acoustic neuroma despite complete surgical resection, along with a review of the literature concerning the mechanisms of BN. (C) 2020 Elsevier Masson SAS. All rights reserved.
C1 [Comair, Y.] Lebanese Hosp Geitawi, Dept Neurosurg, Beirut, Lebanon.
   [Bassim, M.] Lebanese Hosp Geitawi, Dept Otolaryngol Head & Neck Surg, Beirut, Lebanon.
   [Dabboucy, B.; Yazbeck, M.] Lebanese Univ, Fac Med, Dept Neurosurg, Beirut, Lebanon.
C3 Lebanese University
RP Dabboucy, B (通讯作者)，Lebanese Univ, Fac Med, Dept Neurosurg, Beirut, Lebanon.
EM baraa.dabboucy@gmail.com; mhdyazbeck@gmail.com;
   m.bassim@theear.institute; ycomair@gmail.com
CR Alexander G, 1912, HDB KINDERHEILKUNDE, P84
   Alpers BJ, 1944, J NERV MENT DIS, V100, P115, DOI 10.1097/00005053-194408000-00001
   Chen JJ, 2012, AM J EMERG MED, V30, DOI 10.1016/j.ajem.2011.06.034
   CROXSON GR, 1988, CLIN OTOLARYNGOL, V13, P153, DOI 10.1111/j.1365-2273.1988.tb00756.x
   Kim HH, 2004, LARYNGOSCOPE, V114, P323, DOI 10.1097/00005537-200402000-00027
   Kim SH, 2017, CAN J NEUROL SCI, V44, P455, DOI 10.1017/cjn.2016.453
   Lavin PJM, 2007, NEUROLOGYIN CLIN PRA, V1, P197
   Lloyd SKW, 2009, OTOL NEUROTOL, V30, P625, DOI 10.1097/MAO.0b013e3181a32bec
   NEDZELSKI JM, 1983, LARYNGOSCOPE, V93, P1251
   ROBINSON DA, 1984, ANN NEUROL, V16, P714, DOI 10.1002/ana.410160614
   Venkateswaran R, 2013, JAMA NEUROL, V70, P646, DOI 10.1001/jamaneurol.2013.619
NR 11
TC 0
Z9 0
U1 0
U2 0
PU MASSON EDITEUR
PI MOULINEAUX CEDEX 9
PA 21 STREET CAMILLE DESMOULINS, ISSY, 92789 MOULINEAUX CEDEX 9, FRANCE
SN 0028-3770
EI 1773-0619
J9 NEUROCHIRURGIE
JI Neurochirurgie
PD SEP
PY 2021
VL 67
IS 5
BP 500
EP 502
DI 10.1016/j.neuchi.2020.11.007
PG 3
WC Clinical Neurology; Surgery
WE Science Citation Index Expanded (SCI-EXPANDED)
SC Neurosciences & Neurology; Surgery
GA UJ6KD
UT WOS:000691391500016
PM 33276002
DA 2023-08-27
ER

PT J
AU Gill, AJ
   Perez, MA
   Perrone, CM
   Bae, CJ
   Pruitt, AA
   Lancaster, E
AF Gill, Alexander J.
   Perez, Michael A.
   Perrone, Christopher M.
   Bae, Charles J.
   Pruitt, Amy A.
   Lancaster, Eric
TI A case series of PD-1 inhibitor-associated paraneoplastic neurologic
   syndromes
SO JOURNAL OF NEUROIMMUNOLOGY
LA English
DT Article
DE Immune checkpoint inhibitors; Nivolumab; Pembrolizumab; Paraneoplastic;
   Autoimmune; Antibodies
AB Immune checkpoint inhibitors (ICIs) are highly efficacious for treating many solid tumor types. Because of their immune-activating mechanism of action, ICIs can trigger various immune-mediated toxicities. We present three cases: i) a woman with anti-Ri brainstem encephalitis; ii) a man with anti-Hu sensory neuronopathy; and iii) a woman with suspected combined anti-Hu and anti-NMDA paraneoplastic syndromes associated with the initiation of the ICIs pembrolizumab and nivolumab. These cases suggest that ICIs can induce both humoral and cell-mediated paraneoplastic neurologic syndromes. Identifying biomarkers that predict risk of developing ICI-associated paraneoplastic syndromes and the development of efficacious treatment strategies for neurologic ICI-toxicities are critical unmet needs.
C1 [Gill, Alexander J.; Perez, Michael A.; Perrone, Christopher M.; Bae, Charles J.; Pruitt, Amy A.; Lancaster, Eric] Hosp Univ Penn, Dept Neurol, 3 W Gates Bldg,3400 Spruce St, Philadelphia, PA 19104 USA.
C3 University of Pennsylvania; Pennsylvania Medicine
RP Gill, AJ (通讯作者)，Hosp Univ Penn, Dept Neurol, 3 W Gates Bldg,3400 Spruce St, Philadelphia, PA 19104 USA.
EM alexander.gill2@uphs.upenn.edu
RI Gill, Alexander/AAB-8296-2020; Gill, Alexander J/HNO-9433-2023
OI Gill, Alexander/0000-0001-8224-9317; Gill, Alexander
   J/0000-0001-8224-9317
FU University of Pennsylvania
FX This work was supported by internal funding from the University of
   Pennsylvania.
CR Clotman K, 2018, J CLIN ENDOCR METAB, V103, P3144, DOI 10.1210/jc.2018-00728
   Dalmau J, 2008, LANCET NEUROL, V7, P327, DOI 10.1016/S1474-4422(08)70060-7
   Graus F, 2019, NAT REV CLIN ONCOL, V16, P535, DOI 10.1038/s41571-019-0194-4
   Hottinger AF, 2018, NEUROL-NEUROIMMUNOL, V5, DOI 10.1212/NXI.0000000000000439
   Hottinger AF, 2016, CURR OPIN NEUROL, V29, P806, DOI 10.1097/WCO.0000000000000391
   Lancaster Eric, 2017, Continuum (Minneap Minn), V23, P1653, DOI 10.1212/CON.0000000000000542
   McCracken L, 2017, NEUROL-NEUROIMMUNOL, V4, DOI 10.1212/NXI.0000000000000404
   Monstad SE, 2004, J CLIN ONCOL, V22, P795, DOI 10.1200/JCO.2004.01.028
   Shah S, 2018, CASE REP NEUROL MED, V2018, DOI 10.1155/2018/2548528
   Touat M, 2017, CURR OPIN NEUROL, V30, P659, DOI 10.1097/WCO.0000000000000503
NR 10
TC 38
Z9 38
U1 0
U2 1
PU ELSEVIER
PI AMSTERDAM
PA RADARWEG 29, 1043 NX AMSTERDAM, NETHERLANDS
SN 0165-5728
EI 1872-8421
J9 J NEUROIMMUNOL
JI J. Neuroimmunol.
PD SEP 15
PY 2019
VL 334
AR 576980
DI 10.1016/j.jneuroim.2019.576980
PG 3
WC Immunology; Neurosciences
WE Science Citation Index Expanded (SCI-EXPANDED)
SC Immunology; Neurosciences & Neurology
GA IP9OF
UT WOS:000480378800016
PM 31195181
DA 2023-08-27
ER

PT J
AU MacDonald, DB
   Skinner, S
   Shils, J
   Yingling, C
AF MacDonald, D. B.
   Skinner, S.
   Shils, J.
   Yingling, C.
TI Intraoperative motor evoked potential monitoring - A position statement
   by the American Society of Neurophysiological Monitoring
SO CLINICAL NEUROPHYSIOLOGY
LA English
DT Article
DE Motor evoked potentials; Intraoperative monitoring; D-wave; Muscle MEPs
ID TRANSCRANIAL ELECTRICAL-STIMULATION; CEREBRAL ANEURYSM SURGERY;
   SPINAL-CORD-INJURY; SCOLIOSIS SURGERY; D-WAVE; CORTICOSPINAL VOLLEYS;
   BLOOD-FLOW; CORTICAL STIMULATION; ANESTHETIZED HUMANS;
   GENERAL-ANESTHESIA
AB The following intraoperative MEP recommendations can be made on the basis of current evidence and expert opinion: (1) Acquisition and interpretation should be done by qualified personnel. (2) The methods are sufficiently safe using appropriate precautions. (3) MEPs are an established practice option for cortical and subcortical mapping and for monitoring during surgeries risking motor injury in the brain, brainstem, spinal cord or facial nerve. (4) Intravenous anesthesia usually consisting of propofol and opioid is optimal for muscle MEPs. (5) Interpretation should consider limitations and confounding factors. (6) D-wave warning criteria consider amplitude reduction having no confounding factor explanation: >50% for intramedullary spinal cord tumor surgery, and >30-40% for peri-Rolandic surgery. (7) Muscle MEP warning criteria are tailored to the type of surgery and based on deterioration clearly exceeding variability with no confounding factor explanation. Disappearance is always a major criterion. Marked amplitude reduction, acute threshold elevation or morphology simplification could be additional minor or moderate spinal cord monitoring criteria depending on the type of surgery and the program's technique and experience. Major criteria for supratentorial, brainstem or facial nerve monitoring include >50% amplitude reduction when warranted by sufficient preceding response stability. Future advances could modify these recommendations. (C) 2013 International Federation of Clinical Neurophysiology. Published by Elsevier Ireland Ltd. All rights reserved.
C1 [MacDonald, D. B.] King Faisal Specialist Hosp & Res Ctr, Clin Neurophysiol Sect, Dept Neurosci, Riyadh 11211, Saudi Arabia.
   [Skinner, S.] Abbott NW Hosp, Dept Neurophysiol, Minneapolis, MN 55407 USA.
   [Shils, J.] Lahey Clin Fdn, Dept Neurosurg, Burlington, MA 01805 USA.
   [Yingling, C.] Stanford Univ, Sch Med, ION IntraOperat Neurophysiol, Stanford, CA 94305 USA.
C3 King Faisal Specialist Hospital & Research Center; Lahey Hospital &
   Medical Center; Stanford University
RP MacDonald, DB (通讯作者)，King Faisal Specialist Hosp & Res Ctr, Clin Neurophysiol Sect, Dept Neurosci, MBC 76,POB 3354, Riyadh 11211, Saudi Arabia.
EM dbmacdon@yahoo.com; drskinnermd@yahoo.com; jay.shils@lahey.org;
   cy@brainmon.com
CR Akagami R, 2005, NEUROSURGERY, V57, P78, DOI 10.1227/01.NEU.0000163486.93702.95
   Amassian VE, 2002, NEUROPHYSIOLOGY NEUR, P3
   Andersson G, 1999, CLIN NEUROPHYSIOL, V110, P720, DOI 10.1016/S1388-2457(98)00049-2
   [Anonymous], 1954, JAMA-J AM MED ASSOC
   [Anonymous], PRINCIPLES NEURAL SC
   [Anonymous], 2000, PRINCIPLES NEURAL SC, DOI DOI 10.1146/annurev.neuro.051508.135722
   BARKER AT, 1987, NEUROSURGERY, V20, P100
   Bartley K, 2002, CLIN NEUROPHYSIOL, V113, P78, DOI 10.1016/S1388-2457(01)00711-8
   BENDAVID B, 1987, SPINE, V12, P536, DOI 10.1097/00007632-198707000-00005
   BOYD SG, 1986, J NEUROL NEUROSUR PS, V49, P251, DOI 10.1136/jnnp.49.3.251
   BURKE D, 1990, J PHYSIOL-LONDON, V425, P283, DOI 10.1113/jphysiol.1990.sp018103
   Burke D, 2000, BRAIN, V123, P992, DOI 10.1093/brain/123.5.992
   BURKE D, 1992, ELECTROEN CLIN NEURO, V85, P388, DOI 10.1016/0168-5597(92)90052-D
   BURKE D, 1995, ELECTROMYOGR MOTOR C, V97, P231, DOI 10.1016/0924-980X(95)00005-4
   Burke D, 1998, J CLIN NEUROPHYSIOL, V15, P194, DOI 10.1097/00004691-199805000-00003
   Burke D, 2008, HDB CLIN NEUROPHYSIO, V8, P252
   Calancie B, 1998, J NEUROSURG, V88, P457, DOI 10.3171/jns.1998.88.3.0457
   Calancie B, 2001, J NEUROSURG, V95, P161, DOI 10.3171/spi.2001.95.2.0161
   Calancie B, 2008, SPINE, V33, P406, DOI 10.1097/BRS.0b013e3181642a2f
   Carlson GD, 1997, SPINE, V22, P1285, DOI 10.1097/00007632-199706150-00002
   Cedzich C, 1996, NEUROSURGERY, V38, P962, DOI 10.1097/00006123-199605000-00023
   CHATRIAN GE, 1988, J NEUROSURG, V69, P450, DOI 10.3171/jns.1988.69.3.0450
   Chen X, 2007, J CLIN NEUROPHYSIOL, V24, P281, DOI 10.1097/WNP.0b013e31802ed2d4
   Chen Zhengyong, 2004, J Clin Monit Comput, V18, P303, DOI 10.1007/s10877-005-5097-5
   Connolly JE, 1998, AM J SURG, V176, P92, DOI 10.1016/S0002-9610(98)00133-0
   Costa P, 2007, SPINAL CORD, V45, P86, DOI 10.1038/sj.sc.3101934
   Crossman AR, 2008, GRAYS ANATOMY ANATOM
   DAWSON EG, 1991, SPINE, V16, pS361
   de Haan P, 2001, Anesthesiol Clin North Am, V19, P923
   Deiner SG, 2010, ANESTH ANALG, V111, P421, DOI 10.1213/ANE.0b013e3181e41804
   Deletis V, 2001, ANN NY ACAD SCI, V939, P137
   Deletis V, 2001, CLIN NEUROPHYSIOL, V112, P445, DOI 10.1016/S1388-2457(00)00557-5
   Deletis V, 2001, CLIN NEUROPHYSIOL, V112, P438, DOI 10.1016/S1388-2457(01)00461-8
   Deletis V, 1993, Adv Neurol, V63, P201
   Deletis V, 2002, NEUROPHYSIOLOGY NEUR, P25
   Deletis V, 2008, HDB CLIN NEUROPHYSIO, V8, P235
   Deletis V, 2009, CLIN NEUROPHYSIOL, V120, P336, DOI 10.1016/j.clinph.2008.11.013
   Di Lazzaro V, 2010, CLIN NEUROPHYSIOL, V121, P464, DOI 10.1016/j.clinph.2009.11.007
   Dong CCJ, 2005, CLIN NEUROPHYSIOL, V116, P588, DOI 10.1016/j.clinph.2004.09.013
   Dong CCJ, 2002, ANN THORAC SURG, V74, pS1873, DOI 10.1016/S0003-4975(02)04137-1
   Donohue ML, 2008, SPINE, V33, pE378, DOI 10.1097/BRS.0b013e31817343c1
   Drummond JC, 1997, ANESTHESIOLOGY, V86, P1431, DOI 10.1097/00000542-199706000-00034
   Duma A, 2009, ANESTHESIOLOGY, V111, P1155, DOI 10.1097/ALN.0b013e3181b8f694
   EIDELBERG EE, 1973, J NEUROSURG, V38, P326, DOI 10.3171/jns.1973.38.3.0326
   Ferrier D, 1874, Br Med J, V2, P766
   Fritsch G, 2009, EPILEPSY BEHAV, V15, P123, DOI 10.1016/j.yebeh.2009.03.001
   Fujiki M, 2006, J NEUROSURG, V104, P85, DOI 10.3171/jns.2006.104.1.85
   Fukuda M, 2008, J NEUROL NEUROSUR PS, V79, P1066, DOI 10.1136/jnnp.2007.130500
   GIRVIN J P, 1978, P1
   GORDON B, 1990, ELECTROEN CLIN NEURO, V75, P371, DOI 10.1016/0013-4694(90)90082-U
   Grill RJ, 2005, EXP NEUROL, V196, P1, DOI 10.1016/j.expneurol.2005.08.005
   GUHA A, 1987, J NEUROSURG, V66, P423, DOI 10.3171/jns.1987.66.3.0423
   GUHA A, 1988, J TRAUMA, V28, P481, DOI 10.1097/00005373-198804000-00011
   Heckman CJ, 2009, CLIN NEUROPHYSIOL, V120, P2040, DOI 10.1016/j.clinph.2009.08.009
   HICKEY R, 1986, STROKE, V17, P1183, DOI 10.1161/01.STR.17.6.1183
   Holdefer RN, 2006, CLIN NEUROPHYSIOL, V117, P1388, DOI 10.1016/j.clinph.2006.02.020
   International Electrotechnical Commission, 1998, 60601240 INT EL COMM
   Isley MR, 2006, SYNGERY, V34, P38
   Iwasaki Hiroshi, 2003, J Orthop Sci, V8, P635, DOI 10.1007/s00776-003-0693-z
   Jacobs MJ, 2002, ANN THORAC SURG, V74, pS1864, DOI 10.1016/S0003-4975(02)04154-1
   Jones G.M., 2000, PRINCIPLES NEURAL SC, P816
   Jones SJ, 1996, EVOKED POTENTIAL, V100, P375
   Journee HL, 2007, NEUROPHYSIOL CLIN, V37, P423, DOI 10.1016/j.neucli.2007.10.002
   Journee HL, 2004, MED BIOL ENG COMPUT, V42, P110, DOI 10.1007/BF02351019
   JOURNEE HL, 2003, P S INTR NEUR LJUBLJ, P65
   Kamada K, 2009, J NEUROSURG, V111, P785, DOI 10.3171/2008.9.JNS08414
   Kerz T, 2001, ANESTHESIOLOGY, V94, P32, DOI 10.1097/00000542-200101000-00010
   Kim DH, 2007, SPINE, V32, P3041, DOI 10.1097/BRS.0b013e31815d0072
   Kombos T, 2003, J CLIN NEUROPHYSIOL, V20, P129, DOI 10.1097/00004691-200304000-00007
   Kombos T, 2009, NEUROSURG FOCUS, V27, DOI 10.3171/2009.8.FOCUS09140
   Kothbauer KF, 2002, NEUROPHYSIOLOGY NEUR, P73, DOI 10.1016/B978-012209036-3/50006-8
   Langeloo DD, 2007, NEUROPHYSIOL CLIN, V37, P431, DOI 10.1016/j.neucli.2007.07.007
   Langeloo DD, 2003, SPINE, V28, P1043, DOI 10.1097/00007632-200305150-00017
   Leppanen R, 1999, J CLIN NEUROPHYSIOL, V16, P170
   Leppanen Ronald E, 2005, J Clin Monit Comput, V19, P437, DOI 10.1007/s10877-005-0086-2
   LESSER RP, 1986, ANN NEUROL, V19, P22, DOI 10.1002/ana.410190105
   Lieberman JA, 2008, SPINE, V33, pE414, DOI 10.1097/BRS.0b013e318175c292
   Lieberman JA, 2010, SPINE, V35, P718, DOI 10.1097/BRS.0b013e3181d3cf70
   Lieberman JA, 2010, SPINE, V35, P717, DOI 10.1097/BRS.0b013e3181d3cf5e
   Lips J, 2002, J THORAC CARDIOV SUR, V123, P531, DOI 10.1067/mtc.2002.118048
   Liu BY, 2007, CHINESE MED J-PEKING, V120, P323, DOI 10.1097/00029330-200702020-00013
   Loeb GE, 2000, PRINCIPLES NEURAL SC, V380, P674
   Lyon R, 2005, J NEUROSURG ANESTH, V17, P13
   MacDonald DB, 2007, EUR SPINE J, V16, pS171, DOI 10.1007/s00586-007-0426-7
   Macdonald David B, 2006, J Clin Monit Comput, V20, P347, DOI 10.1007/s10877-006-9033-0
   MacDonald DB, 2012, J CLIN NEUROPHYSIOL, V29, P118, DOI 10.1097/WNP.0b013e31824ceeaf
   MacDonald DB, 2004, CLIN NEUROPHYSIOL, V115, P576, DOI 10.1016/j.clinph.2003.10.029
   MacDonald DB, 2003, SPINE, V28, P194, DOI 10.1097/00007632-200301150-00018
   MacDonald DB, 2002, J CLIN NEUROPHYSIOL, V19, P416, DOI 10.1097/00004691-200210000-00005
   MacDonald DB, 2002, J CLIN NEUROPHYSIOL, V19, P43, DOI 10.1097/00004691-200201000-00006
   MacDonald DB., 2008, INTRAOPERATIVE MONIT, V8, P929
   MacDonald DB, 2008, HDB CLIN NEUROPHYSIO, V8, P857
   MacDonald DB, 2008, PRACTICAL APPROACH N, P95
   Malcharek MJ, 2013, CLIN NEUROPHYSIOL, V124, P1025, DOI 10.1016/j.clinph.2012.10.014
   Matthies C, 2011, CLIN NEUROL NEUROSUR, V113, P872, DOI 10.1016/j.clineuro.2011.06.011
   MAWAD ME, 1990, AM J NEURORADIOL, V11, P987
   MCCREERY DB, 1990, IEEE T BIO-MED ENG, V37, P996, DOI 10.1109/10.102812
   Merrill DR, 2005, J NEUROSCI METH, V141, P171, DOI 10.1016/j.jneumeth.2004.10.020
   MERTON PA, 1980, NATURE, V285, P227, DOI 10.1038/285227a0
   Minahan RE, 2001, CLIN NEUROPHYSIOL, V112, P1442, DOI 10.1016/S1388-2457(01)00567-3
   Modi Hitesh N, 2009, Spine (Phila Pa 1976), V34, pE896, DOI 10.1097/BRS.0b013e3181b40d4f
   Mok JM, 2008, SPINE, V33, pE465, DOI 10.1097/BRS.0b013e318178e67f
   Neuloh G, 2009, J NEUROL NEUROSUR PS, V80, P417, DOI 10.1136/jnnp.2008.157792
   Neuloh G, 2004, NEUROSURGERY, V54, P1061, DOI 10.1227/01.NEU.0000119326.15032.00
   Neuloh G, 2008, HDB CLIN NEUROPHYSIO, V8, P522
   Neuloh G, 2007, J NEUROSURG, V106, P582, DOI 10.3171/jns.2007.106.4.582
   Neuloh G, 2010, ACTA NEUROCHIR, V152, P1307, DOI 10.1007/s00701-010-0675-9
   Niimi Y, 2004, AM J NEURORADIOL, V25, P1131
   Nossek E, 2011, J NEUROSURG, V114, P738, DOI 10.3171/2010.8.JNS10639
   Nuwer MR, 2012, J CLIN NEUROPHYSIOL, V29, P101, DOI 10.1097/WNP.0b013e31824a397e
   NUWER MR, 1995, EVOKED POTENTIAL, V96, P6, DOI 10.1016/0013-4694(94)00235-D
   Patel PM, 2010, MILLERS ANESTHESIA, P309
   PATTON HD, 1954, J NEUROPHYSIOL, V17, P345, DOI 10.1152/jn.1954.17.4.345
   PAULSON OB, 1990, CEREBROVAS BRAIN MET, V2, P161
   Pechstein U, 1996, NEUROSURGERY, V39, P335, DOI 10.1097/00006123-199608000-00020
   Pelosi L, 2001, CLIN NEUROPHYSIOL, V112, P1076, DOI 10.1016/S1388-2457(01)00529-6
   Prutchi D, 2005, DESIGN DEV MED ELECT, P305
   Quinones-Hinojosa A, 2005, NEUROSURGERY, V56, P982, DOI 10.1277/01.NEU.0000158203.29369.37
   Quinones-Hinojosa A, 2004, NEUROSURGERY, V54, P916, DOI 10.1227/01.NEU.0000114511.33035.AF
   Rasulo Frank A, 2002, Curr Opin Anaesthesiol, V15, P483, DOI 10.1097/00001503-200210000-00002
   RAWE SE, 1979, J NEUROSURG, V50, P58, DOI 10.3171/jns.1979.50.1.0058
   Rehberg B, 2004, ANESTHESIOLOGY, V100, P44, DOI 10.1097/00000542-200401000-00011
   Rekling JC, 2000, PHYSIOL REV, V80, P767, DOI 10.1152/physrev.2000.80.2.767
   Rodi Zoran, 1996, Pfluegers Archiv European Journal of Physiology, V431, pR291, DOI 10.1007/BF02346383
   Ropper AH, 2005, ADAMS VICTORS PRINCI, P39
   ROTHWELL J, 1994, J PHYSIOL-LONDON, V481, P243, DOI 10.1113/jphysiol.1994.sp020435
   Sala F, 2003, J Neurosurg Sci, V47, P79
   Sala F, 2006, RIV MED, V12, P33
   Sala F, 2006, NEUROSURGERY, V58, P1129, DOI 10.1227/01.NEU.0000215948.97195.58
   Sartorius CJ, 1997, SURG NEUROL, V47, P380, DOI 10.1016/S0090-3019(96)00340-0
   Scheufler KM, 2005, ANESTH ANALG, V100, P440, DOI 10.1213/01.ANE.0000141678.04200.86
   Schirmer CM, 2011, J NEUROSURG-SPINE, V15, P64, DOI 10.3171/2011.2.SPINE1068
   Schwartz DM, 2007, J BONE JOINT SURG AM, V89A, P2440, DOI 10.2106/Jl3JS.F01476
   Shils JL, 2005, OPER TECH NEUROSURG, V8, P42
   Simon MV, 2010, CLIN NEUROPHYSIOL, V121, P784, DOI 10.1016/j.clinph.2010.01.002
   Skinner Stanley A, 2008, J Clin Monit Comput, V22, P131, DOI 10.1007/s10877-008-9114-3
   Skinner SA, 2009, CLIN NEUROPHYSIOL, V120, P754, DOI 10.1016/j.clinph.2008.11.030
   STREBEL S, 1995, ANESTHESIOLOGY, V83, P66, DOI 10.1097/00000542-199507000-00008
   Sutter M, 2007, EUR SPINE J, V16, pS232
   Sutter M, 2007, EUR SPINE J, V16, pS153, DOI 10.1007/s00586-007-0417-8
   Szelenyi A, 2011, CLIN NEUROPHYSIOL, V122, P1470, DOI 10.1016/j.clinph.2010.12.055
   Szelenyi A, 2003, CHILD NERV SYST, V19, P30, DOI 10.1007/s00381-002-0691-z
   Szelenyi A, 2007, CLIN NEUROPHYSIOL, V118, P1586, DOI 10.1016/j.clinph.2007.04.008
   Szelenyi A, 2005, NEUROSURGERY, V57, P331, DOI 10.1227/01.NEU.0000176643.69108.FC
   Szelenyi A, 2006, J NEUROSURG, V105, P675, DOI 10.3171/jns.2006.105.5.675
   Szelenyi A, 2010, NEUROSURGERY, V67, P302, DOI 10.1227/01.NEU.0000371973.46234.46
   TANIGUCHI M, 1993, NEUROSURGERY, V32, P219, DOI 10.1227/00006123-199302000-00011
   TAYLOR BA, 1993, J NEUROL NEUROSUR PS, V56, P104, DOI 10.1136/jnnp.56.1.104
   Toleikis JR, 2000, CLIN NEUROPHYSIOL, V111, P736, DOI 10.1016/S1388-2457(99)00317-X
   Toyoda K, 1997, J CEREBR BLOOD F MET, V17, P680
   Ubags LH, 1996, ANESTH ANALG, V82, P1011, DOI 10.1097/00000539-199605000-00022
   Ulkatan S, 2006, CLIN NEUROPHYSIOL, V117, P2093, DOI 10.1016/j.clinph.2006.05.021
   van Dongen EP, 2001, J VASC SURG, V34, P1035, DOI 10.1067/mva.2001.119397
   Vulliemoz S, 2005, LANCET NEUROL, V4, P87, DOI 10.1016/S1474-4422(05)00990-7
   Weigang E, 2005, EUR J VASC ENDOVASC, V30, P624, DOI 10.1016/j.ejvs.2005.05.029
   Weiss G., 1901, ARCH ITAL BIOL, V35, P413, DOI [10.4449/AIB.V35I1.1355, DOI 10.4449/AIB.V35I1.1355]
   Yamamoto T, 2004, NEUROL MED-CHIR, V44, P170, DOI 10.2176/nmc.44.170
   YOUNG W, 1980, J NEUROSURG, V52, P473, DOI 10.3171/jns.1980.52.4.0473
   ZENTNER J, 1992, NEUROSURGERY, V31, P298, DOI 10.1227/00006123-199208000-00015
   Zentner J, 1997, SPINE, V22, P1002, DOI 10.1097/00007632-199705010-00012
   Zhou HH, 1998, ANESTHESIOLOGY, V88, P955, DOI 10.1097/00000542-199804000-00015
   Zhou HH, 2000, ANESTHESIOLOGY, V93, P32, DOI 10.1097/00000542-200007000-00010
NR 162
TC 289
Z9 306
U1 0
U2 23
PU ELSEVIER IRELAND LTD
PI CLARE
PA ELSEVIER HOUSE, BROOKVALE PLAZA, EAST PARK SHANNON, CO, CLARE, 00000,
   IRELAND
SN 1388-2457
EI 1872-8952
J9 CLIN NEUROPHYSIOL
JI Clin. Neurophysiol.
PD DEC
PY 2013
VL 124
IS 12
BP 2291
EP 2316
DI 10.1016/j.clinph.2013.07.025
PG 26
WC Clinical Neurology; Neurosciences
WE Science Citation Index Expanded (SCI-EXPANDED)
SC Neurosciences & Neurology
GA 252BQ
UT WOS:000326979800004
PM 24055297
DA 2023-08-27
ER

PT J
AU Angelov, DN
   Walther, M
   Streppel, M
   Guntinas-Lichius, O
   Neiss, WF
   Probstmeier, R
   Pesheva, P
AF Angelov, DN
   Walther, M
   Streppel, M
   Guntinas-Lichius, O
   Neiss, WF
   Probstmeier, R
   Pesheva, P
TI Tenascin-R is antiadhesive for activated microglia that induce
   downregulation of the protein after peripheral nerve injury: a new role
   in neuronal protection
SO JOURNAL OF NEUROSCIENCE
LA English
DT Article
DE axotomy; antiadhesive substrate; cell adhesion; extracellular matrix;
   facial nerve; hypoglossal nerve; microglia; oligodendrocyte; tenascin-R;
   TNF-alpha
ID EXTRACELLULAR-MATRIX GLYCOPROTEINS; MONOCLONAL-ANTIBODIES O1; RAT
   FACIAL-NERVE; CELL-ADHESION; PERINEURONAL NETS; BRAIN MACROPHAGES;
   MESSENGER-RNA; NITRIC-OXIDE; ADULT-MOUSE; GLIAL-CELLS
AB Microglial activation in response to pathological stimuli is characterized by increased migratory activity and potential cytotoxic action on injured neurons during later stages of neurodegeneration. The initial molecular changes in the CNS favoring neuronofugal migration of microglia remain, however, largely unknown. We report that the extracellular matrix protein tenascin-R (TN-R) present in the intact CNS is antiadhesive for activated microglia, and its downregulation after facial nerve axotomy may account for the loss of motoneuron protection and subsequent neurodegeneration. Studies on the protein expression in the facial and hypoglossal nucleus in rats demonstrate that TN-R is a constituent of the perineuronal net of motoneurons and 7 d after peripheral nerve injury becomes downregulated in the corresponding motor nucleus. This downregulation is reversible under regenerative (nerve suture) conditions and irreversible under degenerative (nerve resection) conditions. In short-term adhesion assays, the unlesioned side of brainstem cryosections from unilaterally operated animals is nonpermissive for activated microglia, and this nonpermissiveness is almost abolished by a monoclonal antibody to TN-R, Microglia-conditioned media and tumor necrosis factor-ct downregulate TN-R protein and mRNA synthesis by cultured oligodendrocytes, which are one of the sources for TN-R in the brainstem. Our findings suggest a new role for TN-R in neuronal protection against activated microglia and the participation of the latter in perineuronal net destruction, e.g,, downregulation of TN-R.
C1 Univ Bonn, Dept Physiol Neurophysiol, D-53111 Bonn, Germany.
   Univ Bonn, Inst Anim Anat & Physiol, Dept Biochem, D-53111 Bonn, Germany.
   Univ Cologne, Dept Anat, D-50924 Cologne, Germany.
   Univ Cologne, Dept Otorhinolaryngol, D-50924 Cologne, Germany.
C3 University of Bonn; University of Bonn; University of Cologne;
   University of Cologne
RP Pesheva, P (通讯作者)，Univ Bonn, Dept Physiol Neurophysiol, Wilhelmstr 31, D-53111 Bonn, Germany.
RI Guntinas-Lichius, Orlando/L-1871-2016
OI Guntinas-Lichius, Orlando/0000-0001-9671-0784
CR ALDSKOGIUS H, 1986, BRAIN RES, V375, P126, DOI 10.1016/0006-8993(86)90965-0
   Angelov DN, 1996, J NEUROSCI, V16, P1041
   Angelov DN, 1996, GLIA, V16, P129, DOI 10.1002/(SICI)1098-1136(199602)16:2<129::AID-GLIA5>3.0.CO;2-Z
   ANGELOV DN, 1995, GLIA, V13, P113, DOI 10.1002/glia.440130205
   ANGELOV DN, 1996, TOPICAL ISSUES MICRO, P165
   Aspberg A, 1997, P NATL ACAD SCI USA, V94, P10116, DOI 10.1073/pnas.94.19.10116
   BANATI RB, 1994, DEV NEUROSCI-BASEL, V16, P114, DOI 10.1159/000112098
   BANSAL R, 1989, J NEUROSCI RES, V24, P548, DOI 10.1002/jnr.490240413
   Barron KD, 1995, J NEUROL SCI, V134, P57, DOI 10.1016/0022-510X(95)00209-K
   BARTSCH U, 1993, GLIA, V9, P57, DOI 10.1002/glia.440090108
   BLINZING.K, 1968, Z ZELLFORSCH MIK ANA, V85, P145, DOI 10.1007/BF00325030
   BOJE KM, 1992, BRAIN RES, V587, P250, DOI 10.1016/0006-8993(92)91004-X
   BORKE RC, 1993, J NEUROCYTOL, V22, P141, DOI 10.1007/BF01246353
   BRUCKNER G, 1993, GLIA, V8, P183, DOI 10.1002/glia.440080306
   BRUMMENDORF T, 1993, NEURON, V10, P711
   Celio M. R., 1993, Society for Neuroscience Abstracts, V19, P689
   Celio Marco R., 1993, Experientia (Basel), V49, pA72
   CELIO MR, 1994, BRAIN RES REV, V19, P128, DOI 10.1016/0165-0173(94)90006-X
   CHAO CC, 1992, J IMMUNOL, V149, P2736
   CHIQUETEHRISMANN R, 1995, EXPERIENTIA, V51, P853, DOI 10.1007/BF01921736
   CHIQUETEHRISMANN R, 1995, CURR OPIN CELL BIOL, V7, P715, DOI 10.1016/0955-0674(95)80114-6
   CHOMCZYNSKI P, 1987, ANAL BIOCHEM, V162, P156, DOI 10.1016/0003-2697(87)90021-2
   COLTON CA, 1987, FEBS LETT, V223, P284, DOI 10.1016/0014-5793(87)80305-8
   DICKSON DW, 1993, GLIA, V7, P75, DOI 10.1002/glia.440070113
   Erickson HP, 1993, CURR OPIN CELL BIOL, V5, P869, DOI 10.1016/0955-0674(93)90037-Q
   Faissner A, 1996, SEMIN NEUROSCI, V8, P347, DOI 10.1006/smns.1996.0043
   FREI K, 1987, EUR J IMMUNOL, V17, P1271, DOI 10.1002/eji.1830170909
   FUSS B, 1993, J CELL BIOL, V120, P1237, DOI 10.1083/jcb.120.5.1237
   Goodman CS, 1996, ANNU REV NEUROSCI, V19, P341, DOI 10.1146/annurev.ne.19.030196.002013
   Gotz B, 1996, J CELL BIOL, V132, P681, DOI 10.1083/jcb.132.4.681
   GRAEBER MB, 1988, J NEUROSCI RES, V21, P18, DOI 10.1002/jnr.490210104
   GRAEBER MB, 1996, TOPICAL ISSUES MICRO, P203
   GUNTINASLICHIUS O, 1994, EUR ARCH OTO-RHINO-L, V251, P410
   HIGUCHI M, 1993, ACTA NEUROPATHOL, V85, P481
   HOCKFIELD S, 1990, COLD SPRING HARB SYM, V55, P505
   JUNG M, 1993, GLIA, V9, P163, DOI 10.1002/glia.440090302
   KOBAYASHI K, 1989, BRAIN RES, V498, P170, DOI 10.1016/0006-8993(89)90416-2
   Koch T, 1997, GLIA, V19, P199, DOI 10.1002/(SICI)1098-1136(199703)19:3<199::AID-GLIA3>3.0.CO;2-V
   Kreutzberg GW, 1996, TRENDS NEUROSCI, V19, P312, DOI 10.1016/0166-2236(96)10049-7
   LAEMMLI UK, 1970, NATURE, V227, P680, DOI 10.1038/227680a0
   LEONG SK, 1992, GLIA, V6, P39, DOI 10.1002/glia.440060106
   MCCARTHY KD, 1980, J CELL BIOL, V85, P890, DOI 10.1083/jcb.85.3.890
   MCLEAN IW, 1974, J HISTOCHEM CYTOCHEM, V22, P1077, DOI 10.1177/22.12.1077
   MONETA ME, 1993, J NEUROIMMUNOL, V45, P203, DOI 10.1016/0165-5728(93)90181-W
   Moore S, 1996, PROG NEUROBIOL, V48, P441, DOI 10.1016/0301-0082(95)00051-8
   MORGANTI MC, 1990, EXP NEUROL, V109, P98, DOI 10.1016/S0014-4886(05)80012-3
   NAKAJIMA K, 1992, BRAIN RES, V577, P285, DOI 10.1016/0006-8993(92)90285-H
   NEISS WF, 1992, ANN ANAT, V174, P419, DOI 10.1016/S0940-9602(11)80266-9
   NIQUET J, 1995, J NEUROCYTOL, V24, P611, DOI 10.1007/BF01257376
   Norenberg U, 1996, INT J DEV NEUROSCI, V14, P217, DOI 10.1016/0736-5748(96)00009-3
   PESHEVA P, 1994, J CELL SCI, V107, P2323
   PESHEVA P, 1989, J CELL BIOL, V109, P1765, DOI 10.1083/jcb.109.4.1765
   Pesheva P, 1998, J NEUROSCI RES, V51, P49, DOI 10.1002/(SICI)1097-4547(19980101)51:1<49::AID-JNR5>3.3.CO;2-2
   Pesheva P, 1997, J NEUROSCI, V17, P4642
   PESHEVA P, 1993, NEURON, V10, P69, DOI 10.1016/0896-6273(93)90243-K
   PESHEVA P, 1991, EUR J NEUROSCI, V3, P356, DOI 10.1111/j.1460-9568.1991.tb00823.x
   PIANI D, 1991, NEUROSCI LETT, V133, P159, DOI 10.1016/0304-3940(91)90559-C
   RAIVICH G, 1997, FUNCTIONS GLIAL CELL, P125
   RATHJEN FG, 1991, DEVELOPMENT, V113, P151
   REISERT I, 1984, J COMP NEUROL, V229, P121, DOI 10.1002/cne.902290109
   Scheffler B, 1997, GLIA, V19, P35, DOI 10.1002/(SICI)1098-1136(199701)19:1<35::AID-GLIA4>3.0.CO;2-9
   SCHELPER RL, 1980, J COMP NEUROL, V194, P829, DOI 10.1002/cne.901940408
   Schumacher S, 1997, J CELL BIOL, V136, P895, DOI 10.1083/jcb.136.4.895
   Smith GM, 1997, J NEUROSCI, V17, P9624
   SOMMER I, 1981, DEV BIOL, V83, P311, DOI 10.1016/0012-1606(81)90477-2
   STREIT WJ, 1993, J CHEM NEUROANAT, V6, P261, DOI 10.1016/0891-0618(93)90047-8
   STREIT WJ, 1993, GLIA, V7, P68, DOI 10.1002/glia.440070112
   STREIT WJ, 1988, J COMP NEUROL, V268, P248, DOI 10.1002/cne.902680209
   SVENSSON M, 1993, EUR J NEUROSCI, V5, P85, DOI 10.1111/j.1460-9568.1993.tb00208.x
   SVENSSON M, 1993, GLIA, V7, P286, DOI 10.1002/glia.440070404
   SVENSSON M, 1993, EXP NEUROL, V120, P123, DOI 10.1006/exnr.1993.1046
   TAYLOR J, 1993, J NEUROSCI RES, V35, P347, DOI 10.1002/jnr.490350402
   THANOS S, 1993, J NEUROSCI, V13, P455
   VENSTROM KA, 1993, FASEB J, V7, P996, DOI 10.1096/fasebj.7.11.8370483
   WINTERGERST ES, 1993, EUR J NEUROSCI, V5, P299, DOI 10.1111/j.1460-9568.1993.tb00497.x
   Wintergerst ES, 1996, NEUROSCI LETT, V209, P173, DOI 10.1016/0304-3940(96)12643-4
   Zagzag D, 1996, CANCER RES, V56, P182
NR 77
TC 69
Z9 75
U1 0
U2 5
PU SOC NEUROSCIENCE
PI WASHINGTON
PA 11 DUPONT CIRCLE, NW, STE 500, WASHINGTON, DC 20036 USA
SN 0270-6474
EI 1529-2401
J9 J NEUROSCI
JI J. Neurosci.
PD AUG 15
PY 1998
VL 18
IS 16
BP 6218
EP 6229
PG 12
WC Neurosciences
WE Science Citation Index Expanded (SCI-EXPANDED)
SC Neurosciences & Neurology
GA 108BQ
UT WOS:000075246500016
PM 9698315
DA 2023-08-27
ER

PT J
AU Magliulo, G
   Gagliardi, M
   Appiani, GC
   D'Amico, R
AF Magliulo, G
   Gagliardi, M
   Appiani, GC
   D'Amico, R
TI Preservation of the saccular nerve and of the vestibular evoked myogenic
   potential during vestibular schwannoma surgery
SO OTOLOGY & NEUROTOLOGY
LA English
DT Article
DE vemps; vestibular schwannoma; retrosigmoid approach; partial
   labyrinthectomy
ID GUINEA-PIG; RESPONSES; NEURONS; CLICKS
AB Objective: The aim of the study was to present a case report demonstrating that vestibular evoked myogenic potentials originate from the saccular nerve.
   Study Design: Retrospective case review.
   Setting: Tertiary referral center.
   Intervention: Vestibular evoked myogenic potentials are shown before and after operation in a patient with a surgically confirmed superior vestibular schwannoma (1.3 cm).
   Main Outcome Measures: Preoperative and postoperative audiometry, auditory brainstem response, caloric test, vestibular evoked myogenic potentials, and magnetic resonance imaging outcomes.
   Results: On preoperative audiometry, slight sensorineural hearing loss with normal auditory brainstem response could be detected. Caloric tests showed a reduced response of the right labyrinth. Vestibular evoked myogenic potentials were normal. The tumor was removed via a combined retrosigmoid and partial labyrinthectomy approach with the removal of the posterior semicircular canal. The facial, auditory, and inferior semicircular nerves were anatomically preserved. Postoperative audiometry revealed preservation of hearing and vestibular evoked myogenic potentials; caloric responses were now absent.
   Conclusion: The combined retrosigmoid and partial labyrinthectomy approach represents an ideal condition to study the influence of the saccular nerve on the origin of the vestibular evoked myogenic potentials. The maintenance of the vestibular evoked myogenic potential responses in our patient supports the concept that the vestibular evoked myogenic potential originates in the saccule and is transmitted in the saccular nerve.
C1 Univ Roma La Sapienza, ENT Dept, Rome, Italy.
C3 CIVIS; Sapienza University Rome
RP Magliulo, G (通讯作者)，Via Gregorio VII 80, I-00165 Rome, Italy.
EM giuseppemagliuloorl@yahoo.com
CR Arriaga M, 1996, OTOLARYNG HEAD NECK, V115, P46, DOI 10.1016/S0194-5998(96)70135-3
   Brantberg K, 1999, ACTA OTO-LARYNGOL, V119, P633
   COLEBATCH JG, 1992, NEUROLOGY, V42, P1635, DOI 10.1212/WNL.42.8.1635
   Colebatch JG, 2000, ACTA OTO-LARYNGOL, V120, P112
   COLEBATCH JG, 1994, J NEUROL NEUROSUR PS, V57, P190, DOI 10.1136/jnnp.57.2.190
   Ferber-Viart C, 1999, ACTA OTO-LARYNGOL, V119, P6
   HALMAGYI GM, 1995, ACTA OTO-LARYNGOL, P1
   HOUSE JW, 1985, OTOLARYNG HEAD NECK, V93, P146, DOI 10.1177/019459988509300202
   Matsuzaki M, 1999, EUR ARCH OTO-RHINO-L, V256, P1, DOI 10.1007/s004050050112
   MOLONY TB, 1992, AM J OTOL, V13, P360
   Murofushi T, 1998, ARCH OTOLARYNGOL, V124, P509, DOI 10.1001/archotol.124.5.509
   Murofushi T, 1997, ACTA OTO-LARYNGOL, V117, P66, DOI 10.3109/00016489709117994
   MUROFUSHI T, 1995, EXP BRAIN RES, V103, P174
   Murofushi T, 1996, ARCH OTOLARYNGOL, V122, P845, DOI 10.1001/archotol.1996.01890200035008
   Murofushi T, 1996, EXP BRAIN RES, V111, P149
   ROBERTSON DD, 1995, J OTOLARYNGOL, V24, P3
   Seo T, 1999, ORL-J OTO-RHIN-LARYN, V61, P215, DOI 10.1159/000027674
   Tsutsumi T, 2000, AM J OTOL, V21, P712
NR 18
TC 21
Z9 21
U1 0
U2 1
PU LIPPINCOTT WILLIAMS & WILKINS
PI PHILADELPHIA
PA TWO COMMERCE SQ, 2001 MARKET ST, PHILADELPHIA, PA 19103 USA
SN 1531-7129
EI 1537-4505
J9 OTOL NEUROTOL
JI Otol. Neurotol.
PD MAR
PY 2003
VL 24
IS 2
BP 308
EP 311
DI 10.1097/00129492-200303000-00029
PG 4
WC Clinical Neurology; Otorhinolaryngology
WE Science Citation Index Expanded (SCI-EXPANDED)
SC Neurosciences & Neurology; Otorhinolaryngology
GA 655ZE
UT WOS:000181582800030
PM 12621349
DA 2023-08-27
ER

PT J
AU Kusy, S
   Funkelstein, L
   Bourgais, D
   Drabkin, H
   Rougon, G
   Roche, J
   Castellani, V
AF Kusy, S
   Funkelstein, L
   Bourgais, D
   Drabkin, H
   Rougon, G
   Roche, J
   Castellani, V
TI Redundant functions but temporal and regional regulation of two
   alternatively spliced isoforms of Semaphorin 3F in the nervous system
SO MOLECULAR AND CELLULAR NEUROSCIENCE
LA English
DT Article
ID SUPPRESSES TUMOR-FORMATION; LUNG-CANCER; GROWTH CONE; HIPPOCAMPAL AXONS;
   GENE-EXPRESSION; RHO-GTPASES; NEUROPILIN-1; IDENTIFICATION; RECEPTORS;
   GUIDANCE
AB SEMA3F is a secreted semaphorin that affects axon and cell guidance in the developing nervous system, and is also thought to have anti-tumor activity. Two spliced forms of SEMA3F have been identified that differ by the insertion of 31 amino acids in the sema domain. Here, we investigated the bioactivity of these isoforms and show, using coculture and binding assays, that they share common axonal chemorepulsive properties and binding to neuropilin receptors. SEMA3F isoforms were also found to regulate endothelial cell morphology by remodeling lamellipodial protrusions. Although Sema3F expression globally decreased during mouse development, we noted an enrichment of the longest isoform at postnatal stages in some territories such as the brainstem and spinal cord. These results indicate that although functionally redundant in cell culture assays, Sema3F spliced forms are characterized in vivo by a temporal and regional specific regulation during maturation of the nervous system. (C) 2003 Elsevier Inc. All rights reserved.
C1 Univ Mediterranee, Lab Neurogenese & Morphogenese Dev & Adulte, UMR CNRS 6156, F-13288 Marseille 9, France.
   Univ Poitiers, Lab Genet Humaine, IBMIG, EA 2224, F-86022 Poitiers, France.
   Univ Colorado, Hlth Sci Ctr, Div Med Oncol, Denver, CO 80262 USA.
C3 UDICE-French Research Universities; Aix-Marseille Universite; Universite
   de Poitiers; University of Colorado System; University of Colorado
   Anschutz Medical Campus; University of Colorado Denver
RP Castellani, V (通讯作者)，Univ Mediterranee, Lab Neurogenese & Morphogenese Dev & Adulte, UMR CNRS 6156, Parc Sci de Luminy, F-13288 Marseille 9, France.
EM castellani@ibdm.univ-mrs.fr
RI castellani, valérie/H-3100-2017; ROUGON, Genevieve N/G-2578-2013
OI castellani, valérie/0000-0001-9623-9312; ROUGON,
   Genevieve/0000-0003-1316-8200
FU NCI NIH HHS [CA58187] Funding Source: Medline
CR BISMUTH G, 2002, SCI STKE, V128
   Brambilla E, 2000, AM J PATHOL, V156, P939, DOI 10.1016/S0002-9440(10)64962-0
   Brown CB, 2001, DEVELOPMENT, V128, P3071
   Campbell DS, 2001, J NEUROSCI, V21, P8538, DOI 10.1523/JNEUROSCI.21-21-08538.2001
   Castellani V, 2000, NEURON, V27, P237, DOI 10.1016/S0896-6273(00)00033-7
   Castellani V, 2002, CURR OPIN NEUROBIOL, V12, P532, DOI 10.1016/S0959-4388(02)00357-4
   Chedotal A, 1998, DEVELOPMENT, V125, P4313
   Chen H, 1997, NEURON, V19, P547, DOI 10.1016/S0896-6273(00)80371-2
   Correa RG, 2001, GENOMICS, V73, P343, DOI 10.1006/geno.2001.6525
   Davenport RW, 1999, NAT NEUROSCI, V2, P254, DOI 10.1038/6360
   de Castro F, 1999, J NEUROSCI, V19, P4428
   Dickson BJ, 2001, CURR OPIN NEUROBIOL, V11, P103, DOI 10.1016/S0959-4388(00)00180-X
   Eckhardt F, 1998, NEUROREPORT, V9, P3975, DOI 10.1097/00001756-199812010-00038
   Feiner L, 1997, NEURON, V19, P539, DOI 10.1016/S0896-6273(00)80370-0
   Feiner L, 2001, DEVELOPMENT, V128, P3061
   Fujii T, 2002, DEVELOPMENT, V129, P2053
   Giger RJ, 1996, J COMP NEUROL, V375, P378, DOI 10.1002/(SICI)1096-9861(19961118)375:3<378::AID-CNE3>3.0.CO;2-#
   Ginzburg VE, 2002, DEVELOPMENT, V129, P2065
   HE Z, 2002, SCI STKE, V119, pRE1, DOI DOI 10.1126/STKE.2002.119.RE1
   Herzog Y, 2001, MECH DEVELOP, V109, P115, DOI 10.1016/S0925-4773(01)00518-4
   Kagoshima M, 2001, GENES CELLS, V6, P559, DOI 10.1046/j.1365-2443.2001.00441.x
   Koppel AM, 1997, NEURON, V19, P531, DOI 10.1016/S0896-6273(00)80369-4
   Lee P, 2002, P NATL ACAD SCI USA, V99, P10470, DOI 10.1073/pnas.162366299
   Liu BP, 2001, CURR OPIN CELL BIOL, V13, P619, DOI 10.1016/S0955-0674(00)00260-X
   Loes S, 2001, MECH DEVELOP, V101, P191, DOI 10.1016/S0925-4773(00)00545-1
   Martin-Satue M, 1999, J SURG ONCOL, V72, P18
   Miao HQ, 1999, J CELL BIOL, V146, P233, DOI 10.1083/jcb.146.1.233
   Nasarre P, 2003, NEOPLASIA, V5, P83, DOI 10.1016/S1476-5586(03)80020-9
   Neufeld G, 2002, TRENDS CARDIOVAS MED, V12, P13, DOI 10.1016/S1050-1738(01)00140-2
   Ochi K, 2002, NEOPLASIA, V4, P82, DOI 10.1038/sj.neo.7900211
   Pozas E, 2001, MOL CELL NEUROSCI, V18, P26, DOI 10.1006/mcne.2001.0999
   Qu XH, 2002, J BIOL CHEM, V277, P35574, DOI 10.1074/jbc.M206451200
   Roche J, 1996, ONCOGENE, V12, P1289
   Sekido Y, 1996, P NATL ACAD SCI USA, V93, P4120, DOI 10.1073/pnas.93.9.4120
   Skaliora I, 1998, EUR J NEUROSCI, V10, P1215, DOI 10.1046/j.1460-9568.1998.00128.x
   Soker S, 1998, CELL, V92, P735, DOI 10.1016/S0092-8674(00)81402-6
   Spassky N, 2002, J NEUROSCI, V22, P5992
   Takashima S, 2002, P NATL ACAD SCI USA, V99, P3657, DOI 10.1073/pnas.022017899
   Tamagnone L, 2000, TRENDS CELL BIOL, V10, P377, DOI 10.1016/S0962-8924(00)01816-X
   Thies E, 2003, J NEUROBIOL, V54, P358, DOI 10.1002/neu.10135
   Tomizawa Y, 2001, P NATL ACAD SCI USA, V98, P13954, DOI 10.1073/pnas.231490898
   Tse C, 2002, CANCER RES, V62, P542
   WRIGHT DE, 1995, J COMP NEUROL, V361, P321, DOI 10.1002/cne.903610209
   Xiang RH, 1996, GENOMICS, V32, P39, DOI 10.1006/geno.1996.0074
   Xiang RH, 2002, CANCER RES, V62, P2637
   Yuan L, 2002, DEVELOPMENT, V129, P4797
NR 46
TC 11
Z9 11
U1 1
U2 2
PU ACADEMIC PRESS INC ELSEVIER SCIENCE
PI SAN DIEGO
PA 525 B ST, STE 1900, SAN DIEGO, CA 92101-4495 USA
SN 1044-7431
EI 1095-9327
J9 MOL CELL NEUROSCI
JI Mol. Cell. Neurosci.
PD OCT
PY 2003
VL 24
IS 2
BP 409
EP 418
DI 10.1016/S1044-7431(03)00197-0
PG 10
WC Neurosciences
WE Science Citation Index Expanded (SCI-EXPANDED)
SC Neurosciences & Neurology
GA 736HB
UT WOS:000186164400012
PM 14572462
DA 2023-08-27
ER

PT J
AU Jungels, C
   Karfis, I
AF Jungels, Christiane
   Karfis, Ioannis
TI I-131-metaiodobenzylguanidine and peptide receptor radionuclide therapy
   in pheochromocytoma and paraganglioma
SO CURRENT OPINION IN ONCOLOGY
LA English
DT Review
DE I-131-metaiodobenzylguanidine; paraganglioma; peptide receptor
   radionuclide therapy; pheochromocytoma
AB Purpose of review Pheochromocytomas and paragangliomas are rare tumors arising, respectively, from the adrenal medulla and extra-adrenal sympathetic or parasympathetic paraganglia. The main therapeutic objectives in case of metastatic disease are the reduction of tumor burden and the control of symptoms resulting from excessive catecholamine secretion. Treatment choices constitute not only a wait and see attitude, locoregional approaches, chemotherapy regiments but also radiopharmaceutical agents, and they should be discussed in a specialized multidisciplinary board. This review will briefly discuss the radiopharmaceutical modalities in patients with pheochromocytomas and paragangliomas (I-131-MIBG and PRRT). Recent findings I-131-MIBG (Azedra) has received FDA approval for patients with iobenguane-scan-positive, unresectable, locally advanced or metastatic pheochromocytomas and paragangliomas who require systemic anticancer therapy, whereas peptide receptor radionuclide therapy using radiolabelled somatostatin analogues is currently performed in compassionate use, with very promising results. No prospective head-to-head comparison between the modalities has been conducted to date. Promising results have been reported for both radiopharmaceutical agents, mostly in the setting of retrospective series. No prospective head-to-head comparison between the modalities is yet available.
C1 [Jungels, Christiane] Univ Libre Bruxelles, Inst Jules Bordet, Dept Oncol Med, Brussels, Belgium.
   [Karfis, Ioannis] Univ Libre Bruxelles, Inst Jules Bordet, Dept Nucl Med, Brussels, Belgium.
C3 Institut Jules Bordet; Universite Libre de Bruxelles; Institut Jules
   Bordet; Universite Catholique Louvain; Cliniques Universitaires
   Saint-Luc; Universite Libre de Bruxelles; Vrije Universiteit Brussel
RP Jungels, C (通讯作者)，Inst Jules Bordet, Dept Oncol Med, Rue Heger Bordet 1, B-1000 Brussels, Belgium.
EM christiane.jungels@bordet.be
CR Amar L, 2005, J CLIN ONCOL, V23, P8812, DOI 10.1200/JCO.2005.03.1484
   Angelousi A, 2015, EUR J CLIN INVEST, V45, P986, DOI 10.1111/eci.12495
   [Anonymous], 2018, J NUCL MED, V59, p17N
   Ayala-Ramirez M, 2011, J CLIN ENDOCR METAB, V96, P717, DOI 10.1210/jc.2010-1946
   Basu S, 2015, NUCL MED COMMUN, V36, P1, DOI 10.1097/MNM.0000000000000209
   BEARD CM, 1983, MAYO CLIN PROC, V58, P802
   Berruti A, 2012, ANN ONCOL, V23, P131, DOI 10.1093/annonc/mds231
   Chrisoulidou A, 2007, ENDOCR-RELAT CANCER, V14, P569, DOI 10.1677/ERC-07-0074
   Estevao R, 2015, Rev Laryngol Otol Rhinol (Bord), V136, P155
   Farrugia Frederick-Anthony, 2019, Endocr Regul, V53, P191, DOI 10.2478/enr-2019-0020
   Forrer F, 2008, Q J NUCL MED MOL IM, V52, P334
   Giammarile F, 2008, EUR J NUCL MED MOL I, V35, P1039, DOI 10.1007/s00259-008-0715-3
   Goldstein RE, 1999, ANN SURG, V229, P755, DOI 10.1097/00000658-199906000-00001
   Gonias S, 2009, J CLIN ONCOL, V27, P4162, DOI 10.1200/JCO.2008.21.3496
   Hamidi O, 2017, J CLIN ENDOCR METAB, V102, P3296, DOI 10.1210/jc.2017-00992
   Han S, 2019, J NUCL MED, V60, P369, DOI 10.2967/jnumed.118.211706
   Imhof A, 2011, J CLIN ONCOL, V29, P2416, DOI 10.1200/JCO.2010.33.7873
   John H, 1999, UROLOGY, V53, P679, DOI 10.1016/S0090-4295(98)00612-8
   Kolasinska-Cwikla A, 2019, J CLIN MED, V8, DOI 10.3390/jcm8070952
   Kong G, 2017, J CLIN ENDOCR METAB, V102, P3278, DOI 10.1210/jc.2017-00816
   Lam AKY, 2017, ENDOCR PATHOL, V28, P213, DOI 10.1007/s12022-017-9484-5
   Lee JH, 2002, CANCER, V94, P730, DOI 10.1002/cncr.10252
   Lenders JWM, 2014, J CLIN ENDOCR METAB, V99, P1915, DOI 10.1210/jc.2014-1498
   Loh KC, 1997, J ENDOCRINOL INVEST, V20, P648, DOI 10.1007/BF03348026
   Makis W, 2015, NUCL MED MOLEC IMAG, V49, P223, DOI 10.1007/s13139-015-0332-6
   Mundschenk J, 2003, J CLIN ENDOCR METAB, V88, P5150, DOI 10.1210/jc.2003-030262
   Nastos K, 2017, J SURG ONCOL, V115, P425, DOI 10.1002/jso.24553
   Pacak K, 2007, NAT CLIN PRACT ENDOC, V3, P92, DOI 10.1038/ncpendmet0396
   Pavel M, 2020, ANN ONCOL, V31, P844, DOI 10.1016/j.annonc.2020.03.304
   Pavel M, 2016, NEUROENDOCRINOLOGY, V103, P172, DOI 10.1159/000443167
   Pinato DJ, 2016, MED ONCOL, V33, DOI 10.1007/s12032-016-0737-9
   Plouin PF, 2012, HORM METAB RES, V44, P390, DOI 10.1055/s-0031-1299707
   Pryma DA, 2019, J NUCL MED, V60, P623, DOI 10.2967/jnumed.118.217463
   Puranik AD, 2015, EUR J NUCL MED MOL I, V42, P1223, DOI 10.1007/s00259-015-3029-2
   Safford SD, 2003, SURGERY, V134, P956, DOI 10.1016/S0039-6060(03)00426-4
   Satapathy S, 2019, CLIN ENDOCRINOL, V91, P718, DOI 10.1111/cen.14106
   Strosberg J, 2017, NEW ENGL J MED, V376, P125, DOI 10.1056/NEJMoa1607427
   SUTTON MGS, 1981, MAYO CLIN PROC, V56, P354
   Taieb D, 2019, ENDOCR-RELAT CANCER, V26, pR627, DOI 10.1530/ERC-19-0165
   Tan TH, 2015, NUCL MED MOLEC IMAG, V49, P143, DOI 10.1007/s13139-015-0331-7
   Vallabhajosula S, 2011, SEMIN NUCL MED, V41, P324, DOI 10.1053/j.semnuclmed.2011.05.003
   Van Der Horst-Schrivers ANA, 2006, ANTICANCER RES, V26, P1599
   van Essen M, 2006, J NUCL MED, V47, P1599
   van Hulsteijn LT, 2014, CLIN ENDOCRINOL, V80, P487, DOI 10.1111/cen.12341
   Vyakaranam AR, 2019, CANCERS, V11, DOI 10.3390/cancers11070909
   Yadav MP, 2019, EJNMMI RES, V9, DOI 10.1186/s13550-019-0484-y
   Zandee WT, 2019, EUR J ENDOCRINOL, V181, P45, DOI 10.1530/EJE-18-0901
   Zovato S, 2012, HORM METAB RES, V44, P411, DOI 10.1055/s-0032-1311637
NR 48
TC 6
Z9 6
U1 0
U2 11
PU LIPPINCOTT WILLIAMS & WILKINS
PI PHILADELPHIA
PA TWO COMMERCE SQ, 2001 MARKET ST, PHILADELPHIA, PA 19103 USA
SN 1040-8746
EI 1531-703X
J9 CURR OPIN ONCOL
JI Curr. Opin. Oncol.
PD JAN
PY 2021
VL 33
IS 1
BP 33
EP 39
DI 10.1097/CCO.0000000000000691
PG 7
WC Oncology
WE Science Citation Index Expanded (SCI-EXPANDED)
SC Oncology
GA PA8UC
UT WOS:000595903400006
PM 33093336
DA 2023-08-27
ER

PT J
AU TISCHLER, AS
   SHIH, TS
   WILLIAMS, BO
   JACKS, T
AF TISCHLER, AS
   SHIH, TS
   WILLIAMS, BO
   JACKS, T
TI CHARACTERIZATION OF PHEOCHROMOCYTOMAS IN A MOUSE STRAIN WITH A TARGETED
   DISRUPTIVE MUTATION OF THE NEUROFIBROMATOSIS GENE NF1
SO ENDOCRINE PATHOLOGY
LA English
DT Article
DE PHEOCHROMOCYTOMA; NEUROFIBROMATOSIS; NF1; MOUSE; EPINEPHRINE;
   PHENYLETHANOLAMINE-N-METHYLTRANSFERASE
ID NERVE GROWTH-FACTOR; CATECHOLAMINE-SYNTHESIZING ENZYMES;
   ADRENAL-MEDULLARY HYPERPLASIA; TYPE-1 NEUROFIBROMATOSIS; PROLIFERATIVE
   LESIONS; CHROMAFFIN CELLS; CHROMOGRANIN-A; ENDOCRINE; TUMORS; MODEL
AB Patients with neurofibromatosis type 1 (NF1) show an increased frequency of pheochromocytomas. The NF1 gene encodes a GTPase-activating protein that controls the activity of ras proteins in intracellular signalling. A mouse strain with a knockout mutation of Nf1, the murine counterpart of NF1, has recently been constructed. This mutation, designated Nf1(n31), has been shown to be associated with the frequent development of pheochromocytomas in heterozygous animals. Pheochromocytomas are extremely rare in wild-type mice. We have characterized the tumors to assess their relevance as a model for human pheochromocytomas. The frequency of pheochromocytomas was determined in inbred compared to outbred mice carrying the Nf1(n31) mutation. Paraffin sections of pheochromocytomas from seven mice were stained immunohistochemically for the catecholamine biosynthetic enzymes, tyrosine hydroxylase (TH) and phenylethanolamine-N-methyltransferase (PNMT) to infer their profiles of catecholamine synthesis, and for chromogranin A (CGA) to infer their content of secretory granules. Cultured cells from a representative tumor were studied in vitro to assess proliferation and neuronal differentiation. Pheochromocytomas arose in approx 15% of Nf1(n31) mice with a mixed genetic background, but were absent in inbred mice. Approximately one-fourth of the tumors were bilateral. The tumors exhibited variable morphology. All included cells that appeared well differentiated and resembled normal chromaffin cells in that they expressed TH, PNMT, and CGA. Focal neuronal differentiation was also observed. In cell culture, the tumor cells ceased to proliferate and the majority underwent terminal differentiation into TH-positive cells with neuronal morphology. The phenotype of pheochromocytomas in mice with the Nf1(n31) mutation resembles that of human pheochromocytomas, particularly with respect to their ability to produce epinephrine, as inferred from positive staining for PNMT. The tumors also resemble both normal and neoplastic human adrenal medulla with respect to their extensive differentiation into neuron-like cells in vitro. This change in phenotype may be related to ras activation. Tufts University School of These neoplasms may be valuable both as models for the pathobiology of adrenal medullary neoplasia, and as a source of epinephrine-producing pheochromocytoma cell lines, for which adequate models currently do not exist.
C1 MIT,HOWARD HUGHES MED INST,CAMBRIDGE,MA 02139.
C3 Howard Hughes Medical Institute; Massachusetts Institute of Technology
   (MIT)
RP TISCHLER, AS (通讯作者)，TUFTS UNIV,SCH MED,DEPT PATHOL,750 WASHINGTON ST,BOSTON,MA 02111, USA.
RI Williams, Bart/A-3539-2013
OI Williams, Bart/0000-0002-5261-5301; Tischler, Arthur/0000-0002-9726-5739
CR BEARD CM, 1983, MAYO CLIN PROC, V58, P802
   BORNSTEIN MB, 1958, LAB INVEST, V7, P134
   BRANNAN CI, 1994, GENE DEV, V8, P1019, DOI 10.1101/gad.8.9.1019
   CARNEY JA, 1975, MAYO CLIN PROC, V50, P3
   CHETTY R, 1993, AM J SURG PATHOL, V17, P837, DOI 10.1097/00000478-199308000-00009
   COUPLAND RE, 1960, J ANAT, V94, P244
   DECLUE JE, 1992, CELL, V69, P265, DOI 10.1016/0092-8674(92)90407-4
   DELELLIS RA, 1976, AM J PATHOL, V83, P177
   EASTON DF, 1993, AM J HUM GENET, V53, P305
   FISCHERCOLBRIE R, 1985, NEUROSCIENCE, V16, P547, DOI 10.1016/0306-4522(85)90191-5
   GLUSHIEN AS, 1953, AM J MED, V14, P318, DOI 10.1016/0002-9343(53)90043-6
   GREEN JE, 1992, AM J PATHOL, V140, P1401
   GREENE LA, 1976, P NATL ACAD SCI USA, V73, P2424, DOI 10.1073/pnas.73.7.2424
   GUTMANN DH, 1994, GENE CHROMOSOME CANC, V10, P55, DOI 10.1002/gcc.2870100109
   HARANGHERA N, 1959, CANCER RES, V19, P1181
   HINRICHS SH, 1987, SCIENCE, V237, P1340, DOI 10.1126/science.2888191
   Hope D G, 1981, Adv Neurol, V29, P33
   HSU SM, 1981, J HISTOCHEM CYTOCHEM, V29, P577, DOI 10.1177/29.4.6166661
   JACKS T, 1994, NAT GENET, V7, P353, DOI 10.1038/ng0794-353
   JONES EE, 1954, J NATL CANCER I, V15, P449
   KREMER NE, 1991, J CELL BIOL, V115, P809, DOI 10.1083/jcb.115.3.809
   LACK EE, 1994, PATHOLOGY ADRENAL EX
   LEGIUS E, 1993, NAT GENET, V3, P122, DOI 10.1038/ng0293-122
   LI BQ, 1992, SCIENCE, V256, P1456, DOI 10.1126/science.1604323
   LILLIEN LE, 1985, NATURE, V317, P632, DOI 10.1038/317632a0
   LLOYD RV, 1986, AM J PATHOL, V125, P45
   LONGEART LE, IN PRESS ILSI MONOGR
   MAHANTHAPPA NK, 1990, PROG BRAIN RES, V82, P33
   MEDEIROS LJ, 1985, HUM PATHOL, V16, P580, DOI 10.1016/S0046-8177(85)80107-6
   MOBLEY WC, 1976, BIOCHEMISTRY-US, V15, P5543, DOI 10.1021/bi00670a019
   OCONNOR DT, 1983, LIFE SCI, V33, P1657, DOI 10.1016/0024-3205(83)90721-X
   RICCARDI VM, 1981, NEW ENGL J MED, V305, P1617, DOI 10.1056/NEJM198112313052704
   SCHULZ N, 1992, CANCER RES, V52, P450
   SEIZINGER BR, 1993, NAT GENET, V3, P97, DOI 10.1038/ng0293-97
   SHI SR, 1991, J HISTOCHEM CYTOCHEM, V39, P741, DOI 10.1177/39.6.1709656
   SURI C, 1993, J NEUROSCI, V13, P1280
   TISCHLER AS, 1990, LAB INVEST, V63, P44
   TISCHLER AS, 1995, J HISTOCHEM CYTOCHEM, V43, P1, DOI 10.1177/43.1.7822757
   TISCHLER AS, 1976, SCIENCE, V192, P902, DOI 10.1126/science.179139
   TISCHLER AS, 1989, INT J DEV NEUROSCI, V7, P439, DOI 10.1016/0736-5748(89)90004-X
   TISCHLER AS, 1987, HUM PATHOL, V18, P909, DOI 10.1016/S0046-8177(87)80268-X
   TISCHLER AS, 1994, NEUROSCI LETT, V168, P181, DOI 10.1016/0304-3940(94)90445-6
   TISCHLER AS, 1985, LAB INVEST, V53, P486
   TISCHLER AS, 1993, LAB INVEST, V6, P541
   TISCHLER AS, 1995, IN PRESS ILSI MONOGR
   UPTON AC, 1960, CANCER RES S8 2, V2, P1
   WILLIAMS BO, 1994, EMBO J, V13, P4251, DOI 10.1002/j.1460-2075.1994.tb06745.x
   XU GF, 1990, CELL, V62, P599, DOI 10.1016/0092-8674(90)90024-9
NR 48
TC 38
Z9 38
U1 0
U2 0
PU HUMANA PRESS INC
PI TOTOWA
PA 999 RIVERVIEW DRIVE SUITE 208, TOTOWA, NJ 07012
SN 1046-3976
J9 ENDOCR PATHOL
JI Endocr. Pathol.
PD NOV
PY 1995
VL 6
IS 4
BP 323
EP 335
DI 10.1007/BF02738732
PG 13
WC Endocrinology & Metabolism; Pathology
WE Science Citation Index Expanded (SCI-EXPANDED)
SC Endocrinology & Metabolism; Pathology
GA TJ146
UT WOS:A1995TJ14600009
PM 12114814
DA 2023-08-27
ER

PT J
AU Greco, R
   Demartini, C
   Zanaboni, AM
   Francavilla, M
   Reggiani, A
   Realini, N
   Scarpelli, R
   Piomelli, D
   Tassorelli, C
AF Greco, Rosaria
   Demartini, Chiara
   Zanaboni, Anna Maria
   Francavilla, Miriam
   Reggiani, Angelo
   Realini, Natalia
   Scarpelli, Rita
   Piomelli, Daniele
   Tassorelli, Cristina
TI Potentiation of endocannabinoids and other lipid amides prevents
   hyperalgesia and inflammation in a pre-clinical model of migraine
SO JOURNAL OF HEADACHE AND PAIN
LA English
DT Article
DE FAAH inhibitors; NTG; Trigeminal hyperalgesia; Lipid-derived mediators
ID HYDROLASE INHIBITOR URB597; ANTIDEPRESSANT-LIKE ACTIVITY; C-FOS
   EXPRESSION; FAAH INHIBITORS; PAIN; BLOCKADE; SYSTEM; CANNABINOIDS;
   MODULATION; ACTIVATION
AB Targeting fatty acid amide hydrolase (FAAH) is a promising therapeutic strategy to combat certain forms of pain, including migraine headache. FAAH inhibitors, such as the O-biphenyl-3-yl carbamate URB597, have been shown to produce anti-hyperalgesic effects in animal models of migraine. The objective of this study was to investigate the behavioral and biochemical effects of compounds ARN14633 and ARN14280, two URB597 analogs with improved solubility and bioavailability, in a migraine-specific rat model in which trigeminal hyperalgesia is induced by nitroglycerin (NTG) administration. ARN14633 (1 mg/kg, i.p.) and ARN14280 (3 mg/kg, i.p.) were administered to adult male Sprague-Dawley rats 3 hours after NTG injection. One hour after the administration of either compound, rats were subjected to the orofacial formalin test. ARN14633 and ARN14280 attenuated NTG-induced nocifensive behavior and reduced transcription of genes encoding neuronal nitric oxide synthase, pain mediators peptides (calcitonin gene-related peptide, substance P) and pro-inflammatory cytokines (tumor necrosis factor-alpha, interleukin-1beta and 6) in the trigeminal ganglion, cervical spinal cord and medulla. Finally, both compounds strongly elevated levels of endocannabinoids and/or other FAAH substrates in cervical spinal cord and medulla, and, to a lesser extent, in the trigeminal ganglia. The results indicate that the novel global FAAH inhibitors ARN14633 and ARN14280 elicit significant anti-hyperalgesic effects in a migraine-specific animal model and inhibit the associated peptidergic-inflammatory response. Although the precise mechanism underlying these effects remains to be elucidated, our results support further investigational studies of FAAH blockade as a potential therapeutic strategy to treat migraine conditions.
C1 [Greco, Rosaria; Demartini, Chiara; Zanaboni, Anna Maria; Francavilla, Miriam; Tassorelli, Cristina] IRCCS Mondino Fdn, Unit Translat Neurovasc Res, Pavia, Italy.
   [Zanaboni, Anna Maria; Tassorelli, Cristina] Univ Pavia, Dept Brain & Behav Sci, Pavia, Italy.
   [Reggiani, Angelo; Realini, Natalia; Scarpelli, Rita] Fdn Ist Italian Tecnol, Drug Discovery & Dev D3 Validat, Genoa, Italy.
   [Piomelli, Daniele] Univ Calif Irvine, Dept Anat & Neurobiol, Irvine, CA 92717 USA.
C3 IRCCS Fondazione Casimiro Mondino; University of Pavia; Istituto
   Italiano di Tecnologia - IIT; University of California System;
   University of California Irvine
RP Greco, R (通讯作者)，IRCCS Mondino Fdn, Unit Translat Neurovasc Res, Pavia, Italy.
EM rosaria.greco@mondino.it
FU Italian Ministry of Health [RF2013-02355704]; Endosane
FX This study was supported by a grant from the Italian Ministry of Health
   to the IRCCS Mondino Foundation, Pavia, Italy (RF2013-02355704, to CT)
   and by a contract from Endosane (to DP). The company did not participate
   in the design and execution of the study, and did contribute to data
   analysis.
CR Ahn K, 2009, EXPERT OPIN DRUG DIS, V4, P763, DOI 10.1517/17460440903018857
   Astarita G, 2009, J CHROMATOGR B, V877, P2755, DOI 10.1016/j.jchromb.2009.01.008
   Bortolato M, 2007, BIOL PSYCHIAT, V62, P1103, DOI 10.1016/j.biopsych.2006.12.001
   Clapper JR, 2010, NAT NEUROSCI, V13, P1265, DOI 10.1038/nn.2632
   Cravatt BF, 1996, NATURE, V384, P83, DOI 10.1038/384083a0
   Cravatt BF, 2004, J NEUROBIOL, V61, P149, DOI 10.1002/neu.20080
   Cristino L, 2020, NAT REV NEUROL, V16, P9, DOI 10.1038/s41582-019-0284-z
   Demartini C, 2017, J HEADACHE PAIN, V18, DOI 10.1186/s10194-017-0804-4
   Deng H, 2020, ACTA PHARM SIN B, V10, P582, DOI 10.1016/j.apsb.2019.10.006
   DESARNAUD F, 1995, J BIOL CHEM, V270, P6030, DOI 10.1074/jbc.270.11.6030
   Di Marzo V, 2018, NAT REV DRUG DISCOV, V17, P623, DOI 10.1038/nrd.2018.115
   Fernandes R. A., 2018, PROTECTING GROUP FRE
   Gobbi G, 2005, P NATL ACAD SCI USA, V102, P18620, DOI 10.1073/pnas.0509591102
   Greco R, 2015, CEPHALALGIA, V35, P1065, DOI 10.1177/0333102414566862
   Greco R, 2022, HEADACHE, V62, P227, DOI 10.1111/head.14267
   Greco R, 2021, CELLS-BASEL, V10, DOI 10.3390/cells10102543
   Greco R, 2021, NEUROBIOL DIS, V147, DOI 10.1016/j.nbd.2020.105157
   Greco R, 2020, NEUROBIOL DIS, V134, DOI 10.1016/j.nbd.2019.104624
   Greco R, 2018, FRONT NEUROSCI-SWITZ, V12, DOI 10.3389/fnins.2018.00172
   Greco R, 2017, CEPHALALGIA, V37, P1272, DOI 10.1177/0333102416678000
   Hama AT, 2014, PLOS ONE, V9, DOI 10.1371/journal.pone.0096396
   Jayamanne A, 2006, BRIT J PHARMACOL, V147, P281, DOI 10.1038/sj.bjp.0706510
   Justinova Z, 2015, NEUROPSYCHOPHARMACOL, V40, P2185, DOI 10.1038/npp.2015.62
   Kathuria S, 2003, NAT MED, V9, P76, DOI 10.1038/nm803
   Lo Verme J, 2005, MOL PHARMACOL, V67, P15, DOI 10.1124/mol.104.006353
   LoVerme J, 2006, J PHARMACOL EXP THER, V319, P1051, DOI 10.1124/jpet.106.111385
   Mascia P, 2011, BIOL PSYCHIAT, V69, P633, DOI 10.1016/j.biopsych.2010.07.009
   Murillo-Rodriguez E, 2007, EUR J PHARMACOL, V562, P82, DOI 10.1016/j.ejphar.2007.01.076
   Nozaki C, 2015, EUR NEUROPSYCHOPHARM, V25, P1388, DOI 10.1016/j.euroneuro.2015.04.001
   Okine BN, 2012, BRIT J PHARMACOL, V167, P627, DOI 10.1111/j.1476-5381.2012.02028.x
   Panlilio LV, 2016, PSYCHOPHARMACOLOGY, V233, P1879, DOI 10.1007/s00213-015-4140-6
   Panlilio LV, 2013, PHARMACOL THERAPEUT, V138, P84, DOI 10.1016/j.pharmthera.2013.01.003
   Paulus MP, 2021, NEUROPSYCHOPHARMACOL, V46, P1011, DOI 10.1038/s41386-020-00936-w
   Pertwee RG, 2014, P NUTR SOC, V73, P96, DOI 10.1017/S0029665113003649
   Piomelli D, 2006, CNS DRUG REV, V12, P21, DOI 10.1111/j.1527-3458.2006.00021.x
   Pontis S, 2016, CRIT REV BIOCHEM MOL, V51, P7, DOI 10.3109/10409238.2015.1092944
   Russo R, 2007, J PHARMACOL EXP THER, V322, P236, DOI 10.1124/jpet.107.119941
   Scherma M, 2008, J PHARMACOL EXP THER, V327, P482, DOI 10.1124/jpet.108.142224
   Soria-Gomez E, 2007, BRIT J PHARMACOL, V151, P1109, DOI 10.1038/sj.bjp.0707313
   Tarzia G, 2003, J MED CHEM, V46, P2352, DOI 10.1021/jm021119g
   ZIMMERMANN M, 1983, PAIN, V16, P109, DOI 10.1016/0304-3959(83)90201-4
NR 41
TC 2
Z9 2
U1 0
U2 5
PU BMC
PI LONDON
PA CAMPUS, 4 CRINAN ST, LONDON N1 9XW, ENGLAND
SN 1129-2369
EI 1129-2377
J9 J HEADACHE PAIN
JI J. Headache Pain
PD DEC
PY 2022
VL 23
IS 1
AR 79
DI 10.1186/s10194-022-01449-1
PG 10
WC Clinical Neurology; Neurosciences
WE Science Citation Index Expanded (SCI-EXPANDED)
SC Neurosciences & Neurology
GA 2S6FR
UT WOS:000821886400001
PM 35799128
OA gold, Green Published
DA 2023-08-27
ER

PT J
AU Newell, SM
   Graham, JP
   Roberts, GD
   Ginn, PE
   Chewning, CL
   Harrison, JM
   Andrzejewski, C
AF Newell, SM
   Graham, JP
   Roberts, GD
   Ginn, PE
   Chewning, CL
   Harrison, JM
   Andrzejewski, C
TI Quantitative magnetic resonance imaging of the normal feline cranial
   abdomen
SO VETERINARY RADIOLOGY & ULTRASOUND
LA English
DT Article
DE feline; MRI; abdomen; normal; cat
ID ENHANCEMENT PATTERNS; DOGS; BRAIN; MR; TUMORS; PANCREATITIS; FEATURES;
   IMAGES; LIVER; FIELD
AB Magnetic resonance images of the cranial abdomen were acquired from 15 clinically normal cats. All cats had T1-weighted images, 8 cats had T2-images made and 7 cats had T1-weighted post Gd-DTPA images acquired. Signal intensity measurements for T1, T2, and T1 post contrast sequences were calculated for liver, spleen, gallbladder, renal cortex, renal medulla, pancreas, epaxial muscles, and peritoneal fat. On T1-weighted images the epaxial muscle had the lowest signal intensity, followed by renal medulla, spleen, renal cortex, pancreas, liver and fat, respectively, On T2-weighted images, epaxial muscle had the lowest signal intensity followed by liver, spleen, fat, and gallbladder lumen. Calculations of specific organ percent enhancement following contrast medium administration were made and compared with that reported in humans, A brief review of the potential clinical uses of MR in cats is presented.
C1 Univ Florida, Inst Food Anim Sci, Gainesville, FL 32610 USA.
   Univ Florida, Shands Hosp, Dept Small Anim Clin Sci, Gainesville, FL 32610 USA.
   Univ Florida, Shands Hosp, Dept Pathobiol, Gainesville, FL 32610 USA.
C3 State University System of Florida; University of Florida; State
   University System of Florida; University of Florida; State University
   System of Florida; University of Florida
RP Newell, SM (通讯作者)，Univ Florida, Inst Food Anim Sci, POB 100102, Gainesville, FL 32610 USA.
CR ADAMS WH, 1995, VET RADIOL ULTRASOUN, V36, P3, DOI 10.1111/j.1740-8261.1995.tb00204.x
   Alagappan Ravi, 1997, P725
   HAMED MM, 1992, AM J ROENTGENOL, V158, P303, DOI 10.2214/ajr.158.2.1729787
   HILL RC, 1993, J VET INTERN MED, V7, P25, DOI 10.1111/j.1939-1676.1993.tb03165.x
   KRAFT SL, 1989, VET RADIOLOGY, V30, P147, DOI 10.1111/j.1740-8261.1989.tb00767.x
   MIROWITZ SA, 1991, RADIOLOGY, V180, P637, DOI 10.1148/radiology.180.3.1871272
   Mitchell Donald G., 1997, P639
   MOORE MP, 1991, VET RADIOLOGY, V32, P19, DOI 10.1111/j.1740-8261.1991.tb00077.x
   Morgan RV, 1996, VET RADIOL ULTRASOUN, V37, P185, DOI 10.1111/j.1740-8261.1996.tb01219.x
   Muleya JS, 1997, VET RADIOL ULTRASOUN, V38, P444, DOI 10.1111/j.1740-8261.1997.tb00869.x
   NEUWIRTH L, 1993, VET RADIOL ULTRASOUN, V34, P340, DOI 10.1111/j.1740-8261.1993.tb02017.x
   NYLAND TG, 1995, VET DIAGNOSTIC ULTRA, P52
   NYLAND TG, 1995, VET DIAGNOSTIC ULTRA, P85
   PARK RD, 1987, VET RADIOLOGY, V28, P105, DOI 10.1111/j.1740-8261.1987.tb00036.x
   Romagnano A, 1996, VET RADIOL ULTRASOUN, V37, P431, DOI 10.1111/j.1740-8261.1996.tb01256.x
   SEMELKA RC, 1993, RADIOLOGY, V188, P593, DOI 10.1148/radiology.188.3.8351317
   SEMELKA RC, 1996, CLIN MAGNETIC RESONA, V2, P1466
   Semelka Richard C., 1997, P591
   Siegelman ES, 1998, RADIOL CLIN N AM, V36, P263, DOI 10.1016/S0033-8389(05)70021-X
   SIMPSON KW, 1994, J SMALL ANIM PRACT, V35, P93, DOI 10.1111/j.1748-5827.1994.tb02545.x
   Thomas WB, 1996, VET RADIOL ULTRASOUN, V37, P20, DOI 10.1111/j.1740-8261.1996.tb00807.x
   Thomas WB, 1996, VET RADIOL ULTRASOUN, V37, P345, DOI 10.1111/j.1740-8261.1996.tb01239.x
   VANBREE H, 1993, J AM VET MED ASSOC, V202, P1099
   WIDMER WR, 1994, VET RADIOL ULTRASOUN, V35, P371, DOI 10.1111/j.1740-8261.1994.tb02057.x
   YAMADA K, 1995, VET RADIOL ULTRASOUN, V36, P523, DOI 10.1111/j.1740-8261.1995.tb00306.x
NR 25
TC 9
Z9 9
U1 0
U2 4
PU AMER COLL VETERINARY RADIOLOGY
PI RALEIGH
PA 2520 BEECHRIDGE RD, RALEIGH, NC 27608 USA
SN 1058-8183
J9 VET RADIOL ULTRASOUN
JI Vet. Radiol. Ultrasound
PD JAN-FEB
PY 2000
VL 41
IS 1
BP 27
EP 34
DI 10.1111/j.1740-8261.2000.tb00422.x
PG 8
WC Veterinary Sciences
WE Science Citation Index Expanded (SCI-EXPANDED)
SC Veterinary Sciences
GA 284TC
UT WOS:000085347700004
PM 10695876
DA 2023-08-27
ER

PT J
AU Eitutis, ST
   Jansen, T
   Borsetto, D
   Scoffings, DJ
   Tam, YC
   Panova, T
   Tysome, JR
   Donnelly, NP
   Axon, PR
   Bance, ML
AF Eitutis, Susan T.
   Jansen, Thijs
   Borsetto, Daniele
   Scoffings, Daniel J.
   Tam, Yu Chuen
   Panova, Tsvetemira
   Tysome, James R.
   Donnelly, Neil P.
   Axon, Patrick R.
   Bance, Manohar L.
TI Cochlear Implantation in NF2 Patients Without Intracochlear Schwannoma
   Removal
SO OTOLOGY & NEUROTOLOGY
LA English
DT Article
DE Cochlear implant; Inner ear schwannoma; Neurofibromatosis 2; NF2;
   Radiation treatment; Vestibular schwannoma
ID NEUROFIBROMATOSIS TYPE-2; SUBTOTAL COCHLEOECTOMY; RECOGNITION;
   PRESERVATION; RADIOSURGERY; DIAGNOSIS; PHONEME
AB Objective: To determine if cochlear implantation without removal of inner ear schwannomas (IES) is an effective treatment option for Neurofibromatosis 2 (NF2) patients. To determine how the presence of an intracochlear schwannoma might impact cochlear implant (CI) outcomes and programming parameters.
   Study Design: Retrospective chart review.
   Setting: Tertiary center for cochlear and auditory brainstem implantation.
   Patients: Of 10 NF2 patients with IES, 8 are reported with no previous tumor removal on the implanted ear.
   Interventions: Cochlear implant without tumor removal.
   Main Outcome Measures: Performance outcomes with CI at least 1-year post intervention. Programming parameters, including impedances, for patients with IES.
   Results: All patients had full insertion of the electrode arrays with round window approaches. Performance outcomes ranged from 0 to 100% for Bamford-Kowal-Bench sentences. Impedance measurements for active electrodes for patients with IES were comparable to those measured in patients without vestibular schwannoma (VS). Only patients who had radiation treatment before receiving their implant had elevated threshold requirements for CI programming compared with CI recipients without VS.
   Conclusion: Cochlear implantation without tumor removal is an effective option for treating NF2 patients with IES. The presence of an intracochlear tumor did not have an impact on CI performance or programming requirements compared with patients without VS; however, previous treatment with radiation may be related to elevated current requirements in the CI settings.
C1 [Eitutis, Susan T.; Tam, Yu Chuen; Panova, Tsvetemira] Cambridge Univ Hosp NHS Fdn Trust, Emmeline Ctr, Cambridge, England.
   [Jansen, Thijs; Borsetto, Daniele; Tysome, James R.; Donnelly, Neil P.; Axon, Patrick R.; Bance, Manohar L.] Cambridge Univ Hosp NHS Fdn Trust, Dept Skull Based Surg, Cambridge, England.
   [Scoffings, Daniel J.] Cambridge Univ Hosp NHS Fdn Trust, Dept Radiol, Cambridge, England.
   [Bance, Manohar L.] Univ Cambridge, Dept Clin Neurosci, Cambridge, England.
C3 University of Cambridge; University of Cambridge; University of
   Cambridge; University of Cambridge
RP Bance, ML (通讯作者)，Addenbrookes Hosp, Cambridge Univ Hosp, Dept Skull Base Surg, Cambridge CB2 0QQ, England.
EM mlb59@cam.ac.uk
RI Borsetto, Daniele/AAR-8574-2020; Scoffings, Daniel/AAA-1649-2022;
   Scoffings, Daniel/GLS-1219-2022
OI Borsetto, Daniele/0000-0003-3464-2688; 
CR ANTEUNIS LJC, 1994, AM J SURG, V168, P408, DOI 10.1016/S0002-9610(05)80086-8
   Berg KA, 2019, J ACOUST SOC AM, V145, P1556, DOI 10.1121/1.5092350
   Bierer JA, 2011, EAR HEARING, V32, P436, DOI 10.1097/AUD.0b013e3181ff33ab
   Bittencourt AG, 2014, INT ARCH OTORHINOLAR, V18, P322, DOI 10.1055/s-0033-1364170
   Borsetto D, 2020, COCHLEAR IMPLANTS IN, V21, P9, DOI 10.1080/14670100.2019.1662161
   Carlson ML, 2016, OTOL NEUROTOL, V37, P647, DOI 10.1097/MAO.0000000000001016
   Choudhury B, 2019, J NEUROL SURG PART B, V80, P196, DOI 10.1055/s-0039-1678731
   Costello MS, 2016, J RADIOSURGERY SBRT, V4, P69
   Fu QJ, 2002, EAR HEARING, V23, P339, DOI 10.1097/00003446-200208000-00009
   Fu QJ, 1999, EAR HEARING, V20, P321, DOI 10.1097/00003446-199908000-00005
   Incerti PV, 2018, INT J AUDIOL, V57, pS27, DOI 10.1080/14992027.2017.1370139
   Kondziolka D, 1998, NEW ENGL J MED, V339, P1426, DOI 10.1056/NEJM199811123392003
   Kronenberg J, 1999, ANN OTO RHINOL LARYN, V108, P659, DOI 10.1177/000348949910800707
   Lloyd SKW, 2017, CLIN OTOLARYNGOL, V42, P1329, DOI 10.1111/coa.12882
   Lloyd SKW, 2013, HAND CLINIC, V115, P957, DOI 10.1016/B978-0-444-52902-2.00054-0
   Low WK, 2005, LARYNGOSCOPE, V115, P1823, DOI 10.1097/01.mlg.0000175061.59315.58
   Lustig LR, 2006, OTOL NEUROTOL, V27, P512, DOI 10.1097/00129492-200606000-00013
   Mahboubi H, 2017, OTOLARYNG HEAD NECK, V157, P7, DOI 10.1177/0194599817695805
   Massager N, 2013, B-ENT, V9, P29
   Overstreet EH, 2005, 10 S COCHL IMPL CHIL
   Plontke SK, 2017, HNO, V65, P158, DOI 10.1007/s00106-017-0348-6
   Plontke SK, 2018, OTOL NEUROTOL, V39, P365, DOI 10.1097/MAO.0000000000001696
   Ralston A, 1999, INT J RADIAT ONCOL, V44, P227, DOI 10.1016/S0360-3016(98)00532-X
   Roehm PC, 2011, J NEUROSURG, V115, P827, DOI 10.3171/2011.5.JNS101929
   Schvartz-Leyzac Kara C, 2017, Cochlear Implants Int, V18, P324, DOI 10.1080/14670100.2017.1359457
   Shannon RV, 2011, AUDIOL NEURO-OTOL, V16, P113, DOI 10.1159/000315115
   Trotter MI, 2010, OTOL NEUROTOL, V31, P216, DOI 10.1097/MAO.0b013e3181c348e7
   Vaerenberg B, 2014, SCI WORLD J, DOI 10.1155/2014/501738
   van der Beek FB, 2016, AUDIOL NEURO-OTOL, V21, P54, DOI 10.1159/000442513
   Walton J, 2014, OTOL NEUROTOL, V35, P821, DOI 10.1097/MAO.0000000000000330
   Zeitler DM, 2009, OTOL NEUROTOL, V30, P7, DOI 10.1097/MAO.0b013e31818a08ba
   Zuniga MG, 2017, OTOL NEUROTOL, V38, P199, DOI 10.1097/MAO.0000000000001283
NR 32
TC 5
Z9 5
U1 0
U2 3
PU LIPPINCOTT WILLIAMS & WILKINS
PI PHILADELPHIA
PA TWO COMMERCE SQ, 2001 MARKET ST, PHILADELPHIA, PA 19103 USA
SN 1531-7129
EI 1537-4505
J9 OTOL NEUROTOL
JI Otol. Neurotol.
PD AUG
PY 2021
VL 42
IS 7
BP 1014
EP 1021
DI 10.1097/MAO.0000000000003109
PG 8
WC Clinical Neurology; Otorhinolaryngology
WE Science Citation Index Expanded (SCI-EXPANDED)
SC Neurosciences & Neurology; Otorhinolaryngology
GA TI7CD
UT WOS:000672957100034
PM 33710152
DA 2023-08-27
ER

PT J
AU Kano, T
   Ikota, H
   Kobayashi, S
   Iwasa, S
   Kurosaki, S
   Wada, H
AF Kano, Tomoaki
   Ikota, Hayato
   Kobayashi, Satoshi
   Iwasa, Susumu
   Kurosaki, Shuhei
   Wada, Hirochiyo
TI Malignant Transformation of an Intracranial Large Epidermoid Cyst With
   Leptomeningeal Carcinomatosis-Case Report
SO NEUROLOGIA MEDICO-CHIRURGICA
LA English
DT Article
DE intracranial epidermoid cyst; squamous cell carcinoma; malignant
   transformation; leptomeningeal carcinomatosis; brain neoplasm
ID SQUAMOUS-CELL CARCINOMA; OF-THE-LITERATURE; CEREBELLOPONTINE ANGLE;
   TUMORS; METASTASIS; MRI; CT
AB A 64-year-old female presented with rapid onset of left ophthalmoplegia and truncal ataxia, after experiencing diplopia due to left abducens nerve palsy for a year. She had undergone surgery twice for left trigeminal neuralgia caused by a large intracranial epidermoid cyst at the age of 48 and 52 years. The intracranial epidermoid cyst grew and became predominantly enhanced by contrast medium on computed tomography (CT) and T(1)-weighted magnetic resonance (MR) imaging, which had not been observed earlier. The tumor was partially removed and the histological diagnosis was squamous cell carcinoma (SCC). Radiation therapy was administered, but she presented with paraplegia of the bilateral lower extremities and anesthesia due to spinal multiple metastases of SCC one year later. Radiation therapy was administered for the spinal lesions, but she died of multiple metastases to the cerebellum and medulla oblongata with hydrocephalus 2 years after the third surgery. Transformation of intracranial epidermoid cysts to SCC appears as predominant enhancement on CT or T(1)-weighted MR imaging with rapid deterioration of neurological features. All reported cases of malignant transformation of intracranial epithelial cysts to SCC with leptomeningeal carcinomatosis have occurred in intracranial epidermoid cysts.
C1 [Kano, Tomoaki; Kobayashi, Satoshi; Iwasa, Susumu; Kurosaki, Shuhei; Wada, Hirochiyo] Fukaya Red Cross Hosp, Dept Neurosurg, Fukaya, Saitama 3660052, Japan.
   [Ikota, Hayato] Fukaya Red Cross Hosp, Dept Pathol, Fukaya, Saitama 3660052, Japan.
RP Kano, T (通讯作者)，Fukaya Red Cross Hosp, Dept Neurosurg, 5-8-1 Kamishiba Nishi, Fukaya, Saitama 3660052, Japan.
EM gm100078-2328@tbe.t-com.ne.jp
CR ABRAMSON RC, 1989, NEUROSURGERY, V24, P574, DOI 10.1227/00006123-198904000-00014
   Akar Z, 2003, NEUROL MED-CHIR, V43, P275, DOI 10.2176/nmc.43.275
   Asahi T, 2001, J CLIN NEUROSCI, V8, P572, DOI 10.1054/jocn.2000.0856
   Bayindir C, 1996, ACTA NEUROCHIR, V138, P1008, DOI 10.1007/BF01411292
   BONDESON L, 1984, ACTA CYTOL, V28, P487
   DUBOIS PJ, 1981, J COMPUT ASSIST TOMO, V5, P433, DOI 10.1097/00004728-198106000-00025
   Ernst P., 1912, VERH DTSCH PATHOL GE, V15, P226
   FOX H, 1965, J NEUROL NEUROSUR PS, V28, P276, DOI 10.1136/jnnp.28.3.276
   GARCIA CA, 1981, J NEUROSURG, V54, P824, DOI 10.3171/jns.1981.54.6.0824
   GI H, 1990, Neurological Surgery, V18, P1041
   Hamlat A, 2005, J NEURO-ONCOL, V74, P187, DOI 10.1007/s11060-004-5175-4
   Hamlat A, 2003, ACTA NEUROL BELG, V103, P221
   HANDA J, 1981, ACTA NEUROCHIR, V58, P221, DOI 10.1007/BF01407128
   Ishikawa S, 2000, Rinsho Shinkeigaku, V40, P243
   ISHIMATSU T, 1988, BYORI TO RINSHO, V6, P89
   Khan RB, 2001, NEUROLOGY, V56, P1419, DOI 10.1212/WNL.56.10.1419
   KNORR JR, 1991, AM J NEURORADIOL, V12, P1182
   Kodama H, 2007, J NEURO-ONCOL, V82, P171, DOI 10.1007/s11060-006-9255-5
   KOEMPF D, 1977, Acta Neurochirurgica, V39, P81
   Kubokura T, 1986, Neurol Med Chir (Tokyo), V26, P706, DOI 10.2176/nmc.26.706
   LANDERS JW, 1960, ARCH PATHOL, V70, P419
   LEWIS AJ, 1983, J NEUROSURG, V59, P538, DOI 10.3171/jns.1983.59.3.0538
   Link MJ, 2002, J NEUROSURG, V97, P1237, DOI 10.3171/jns.2002.97.5.1237
   MAFFAZZONI D R, 1986, Arquivos de Neuro-Psiquiatria, V44, P391
   Mohanty A, 1996, BRIT J NEUROSURG, V10, P493, DOI 10.1080/02688699647140
   Murase S, 1999, NEUROL MED-CHIR, V39, P49, DOI 10.2176/nmc.39.49
   NISHIO S, 1995, NEUROSURGERY, V37, P329, DOI 10.1227/00006123-199508000-00021
   Pagni F, 2007, NEUROPATHOLOGY, V27, P566, DOI 10.1111/j.1440-1789.2007.00820.x
   Russel DS, 1989, PATHOLOGY TUMOURS NE, P690
   SAVAN B, 2000, ANN PATHOL, V20, P258
   Shirabe T, 2003, NEUROPATHOLOGY, V23, P225, DOI 10.1046/j.1440-1789.2003.00499.x
   Takado M, 1982, Rinsho Shinkeigaku, V22, P579
   Tamura K, 2006, J NEURO-ONCOL, V79, P67, DOI 10.1007/s11060-005-9117-6
   UCHINO A, 1995, NEURORADIOLOGY, V37, P155
   YAMAKAWA K, 1989, NEUROSURGERY, V24, P568, DOI 10.1227/00006123-198904000-00013
   YAMANAKA A, 1955, Gan, V46, P274
   YANAI Y, 1985, NEUROSURGERY, V16, P252, DOI 10.1227/00006123-198502000-00026
NR 37
TC 20
Z9 22
U1 0
U2 1
PU JAPAN NEUROSURGICAL SOC
PI TOKYO
PA 7-3-1 HONGO BUNKYO-KU, TOKYO, 113-8655, JAPAN
SN 0470-8105
J9 NEUROL MED-CHIR
JI Neurol. Med.-Chir.
PD APR
PY 2010
VL 50
IS 4
BP 349
EP 353
DI 10.2176/nmc.50.349
PG 5
WC Clinical Neurology; Surgery
WE Science Citation Index Expanded (SCI-EXPANDED)
SC Neurosciences & Neurology; Surgery
GA 585ZI
UT WOS:000276869500025
PM 20448435
OA gold, Green Submitted
DA 2023-08-27
ER

PT J
AU Walter, E
   Trobe, JD
AF Walter, Eyal
   Trobe, Jonathan D.
TI The Clinical and Imaging Profile of Skew Deviation: A Study of 157 Cases
SO JOURNAL OF NEURO-OPHTHALMOLOGY
LA English
DT Article
ID OCULAR TORSION; TROCHLEAR
AB Background: Skew deviation, a vertical misalignment of the eyes caused by a lesion in the vestibulo-ocular pathway, is a common manifestation of brainstem dysfunction, yet comprehensive information about its clinical profile is lacking. The aim of this study was to document presenting symptoms, causes, ocular alignment features, accompanying neurologic signs, pertinent brain imaging abnormalities, and measures used to relieve diplopia. Methods: We searched the electronic medical records text from 2000 to 2018 for "skew" or "skew deviation" at a tertiary care academic center, including only patients diagnosed under supervision of faculty neuro-ophthalmologists. After excluding patients with features suggesting an imitator of skew deviation, we collected data useful in answering the selected clinical issues. Results: In a cohort of 157 patients, vertical misalignment ranged between 1 and 30 prism diopters (PD) (median 5 PD) and was comitant in 100 (64%) patients. Diplopia was reported by 87% and blurred vision by 11% of patients. Blurred vision was more common when vertical misalignment was less than 3 PD. At least one accompanying neurologic sign was present in 133 (85%) patients, most often nystagmus, followed by gaze paresis, ataxia, saccadic pursuit, and internuclear ophthalmoplegia. Stroke affecting the thalamus, brainstem, or cerebellum accounted for 82 (52%) of cases. Stroke was usually ischemic, mostly unprovoked, but also occurring after intracranial or extracranial surgical procedures. Brainstem tumor and operative injury caused most of the remaining cases. A subgroup of 17 (11%) patients had skew deviation as the only new clinical sign and had no pertinent brain imaging abnormalities. Resolution of skew deviation, documented in 58 (42%) of 137 patients who had at least one follow-up visit, usually occurred within 3 months, but sometimes not until after 12 months. Of 110 patients who still had diplopia on follow-up examinations, the diplopia was successfully relieved with prism spectacles in 68 (62%). The cause of the skew deviation, amount of vertical misalignment, and degree of incomitance did not predict the success in relieving diplopia. Accompanying neurologic signs, including ataxia, endured in 44% of patients and were often more debilitating than the diplopia of skew deviation. Conclusions: The amplitude of misalignment in skew deviation varies widely but is generally 5 PD or less. When misalignment is 3 PD or less, patients report blurred vision rather than diplopia. Skew deviation is usually accompanied by other neurologic signs reflecting brainstem dysfunction. Yet there is a small subgroup in which vertical misalignment is an isolated sign, and there are no supporting brain imaging abnormalities. The main cause of skew deviation is ischemic stroke, which affects not only the brainstem but also the thalamus. Diplopia from skew deviation frequently persists, in which case prism spectacles may be successful in palliating it. Accompanying neurologic signs, especially ataxia, may outlast skew deviation and be more debilitating.
C1 [Walter, Eyal; Trobe, Jonathan D.] Univ Michigan, Kellogg Eye Ctr, Dept Ophthalmol & Visual Sci, 1000 Wall St, Ann Arbor, MI 48105 USA.
   [Trobe, Jonathan D.] Univ Michigan, Dept Neurol, Ann Arbor, MI 48105 USA.
   [Trobe, Jonathan D.] Univ Michigan, Dept Neurosurg, Ann Arbor, MI 48105 USA.
C3 University of Michigan System; University of Michigan; University of
   Michigan System; University of Michigan; University of Michigan System;
   University of Michigan
RP Trobe, JD (通讯作者)，Univ Michigan, Kellogg Eye Ctr, Dept Ophthalmol & Visual Sci, 1000 Wall St, Ann Arbor, MI 48105 USA.
EM Jdtrobe@umich.edu
CR BRANDT T, 1993, ANN NEUROL, V33, P528, DOI 10.1002/ana.410330518
   BRANDT T, 1991, J NEUROL NEUROSUR PS, V54, P549, DOI 10.1136/jnnp.54.6.549
   Brodsky MC, 2006, SURV OPHTHALMOL, V51, P105, DOI 10.1016/j.survophthal.2005.12.008
   DIETERICH M, 1993, BRAIN, V116, P1095, DOI 10.1093/brain/116.5.1095
   Edlow BL, 2017, NEUROLOGY, V89, P256, DOI 10.1212/WNL.0000000000004120
   Hanauer DA, 2015, J BIOMED INFORM, V55, P290, DOI 10.1016/j.jbi.2015.05.003
   KEANE JR, 1975, ARCH NEUROL-CHICAGO, V32, P185, DOI 10.1001/archneur.1975.00490450065009
   SMITH JL, 1964, NEUROLOGY, V14, P96, DOI 10.1212/WNL.14.2.96
   Suzuki T, 2001, AM J OPHTHALMOL, V132, P282, DOI 10.1016/S0002-9394(01)00870-4
   Wong AMF, 2010, J AAPOS, V14, P61, DOI 10.1016/j.jaapos.2009.11.019
NR 10
TC 5
Z9 5
U1 0
U2 1
PU LIPPINCOTT WILLIAMS & WILKINS
PI PHILADELPHIA
PA TWO COMMERCE SQ, 2001 MARKET ST, PHILADELPHIA, PA 19103 USA
SN 1070-8022
EI 1536-5166
J9 J NEURO-OPHTHALMOL
JI J. Neuro-Ophthal.
PD MAR
PY 2021
VL 41
IS 1
BP 69
EP 76
DI 10.1097/WNO.0000000000000915
PG 8
WC Clinical Neurology; Ophthalmology
WE Science Citation Index Expanded (SCI-EXPANDED)
SC Neurosciences & Neurology; Ophthalmology
GA SL0WW
UT WOS:000656638000032
PM 32235234
DA 2023-08-27
ER

PT J
AU SHAPIRO, B
AF SHAPIRO, B
TI IMAGING OF CATECHOLAMINE-SECRETING TUMORS - USES OF
   METAIODOBENZYLGUANIDINE IN DIAGNOSIS AND TREATMENT
SO BAILLIERES CLINICAL ENDOCRINOLOGY AND METABOLISM
LA English
DT Article
ID I-131 MIBG; MALIGNANT PHEOCHROMOCYTOMA; NEURO-BLASTOMA; SUSPECTED
   PHEOCHROMOCYTOMA; META-IODOBENZYLGUANIDINE; ADRENAL-MEDULLA; METASTATIC
   PHEOCHROMOCYTOMA; HYPERTENSIVE PATIENTS; METAIODOBENZYLGUANIDINE;
   SCINTIGRAPHY
C1 DEPT VET AFFAIRS MED CTR,ANN ARBOR,MI 48109.
RP SHAPIRO, B (通讯作者)，UNIV MICHIGAN,MED CTR,DEPT INTERNAL MED,ANN ARBOR,MI 48109, USA.
FU NCI NIH HHS [NCI5T32 CA 09015, NCI15-PO1 CA42768] Funding Source:
   Medline; FDA HHS [1RO1 FD01257] Funding Source: Medline
CR ACKERY DM, 1984, BRIT MED J, V288, P1587, DOI 10.1136/bmj.288.6430.1587
   AVERBUCH SD, 1988, ANN INTERN MED, V109, P267, DOI 10.7326/0003-4819-109-4-267
   BAULIEU JL, 1984, J NUCL MED, V25, P111
   BOWERMAN RA, 1981, AM J ROENTGENOL, V137, P1227, DOI 10.2214/ajr.137.6.1227
   BRAVO EL, 1984, NEW ENGL J MED, V311, P1298, DOI 10.1056/NEJM198411153112007
   CHATAL JF, 1985, J CLIN ENDOCR METAB, V61, P769, DOI 10.1210/jcem-61-4-769
   DAE MW, 1989, CIRCULATION, V79, P634, DOI 10.1161/01.CIR.79.3.634
   FEINE U, 1984, MED PEDIATR ONCOL, V15, P181
   FINK IJ, 1985, J COMPUT ASSIST TOMO, V9, P454, DOI 10.1097/00004728-198505000-00006
   FRANCIS IR, 1983, AM J ROENTGENOL, V141, P719, DOI 10.2214/ajr.141.4.719
   GASNIER B, 1986, MOL PHARMACOL, V29, P275
   GEATTI O, 1988, AM J PHYSL IMAGING, V3, P189
   GLOWNIAK JV, 1985, ARCH INTERN MED, V145, P257, DOI 10.1001/archinte.145.2.257
   GROSS MD, 1989, SEMIN NUCL MED, V19, P122, DOI 10.1016/S0001-2998(89)80007-8
   GUILLOTEAU D, 1984, EUR J NUCL MED, V9, P278, DOI 10.1007/BF00803250
   HANSON MW, 1991, ARCH INTERN MED, V151, P1397, DOI 10.1001/archinte.151.7.1397
   HARRISON TS, 1967, ARCH SURG-CHICAGO, V95, P339
   HEYMAN S, 1986, J NUCL MED, V27, P93
   HOEFNAGEL CA, 1985, EUROPEAN J NUCLEAR M, V11, pA73
   HUTCHINSON RJ, 1992, IN PRESS J NUCLEAR M, V36
   JONES DH, 1979, CLIN ENDOCRINOL, V10, P179, DOI 10.1111/j.1365-2265.1979.tb01364.x
   KALFF V, 1982, ARCH INTERN MED, V142, P2092, DOI 10.1001/archinte.142.12.2092
   KHAFAGI FA, 1991, EUR J NUCL MED, V18, P191, DOI 10.1007/BF02262730
   KHAFAGI FA, 1989, J NUCL MED, V30, P481
   KORN N, 1977, J NUCL MED, V18, P87
   KREMPF M, 1991, J CLIN ENDOCR METAB, V72, P455, DOI 10.1210/jcem-72-2-455
   LAURSEN K, 1984, J COMPUTER ASSISTED, V8, P895
   LUMBROSO J, 1985, EUR J NUCL MED, V11, pA16
   LYNN MD, 1984, J NUCL MED, V25, P436
   MANGNER TJ, 1986, J NUCL MED, V27, P37
   MCEWAN AJ, 1985, SEMIN NUCL MED, V15, P132, DOI 10.1016/S0001-2998(85)80022-2
   MORALES JO, 1967, J NUCL MED, V8, P800
   MOULTON JS, 1988, SEMIN ROENTGENOL, V23, P288, DOI 10.1016/S0037-198X(88)80039-7
   MUNKNER T, 1985, SEMIN NUCL MED, V15, P154, DOI 10.1016/S0001-2998(85)80023-4
   NAKAJO M, 1984, J NUCL MED, V25, P2
   NAKAJO M, 1983, J NUCL MED, V24, P672
   NAKAJO M, 1983, J NUCL MED, V24, P1127
   PARISI MT, 1992, SEMIN NUCL MED, V22, P46, DOI 10.1016/S0001-2998(05)80157-6
   Petry N. A., 1989, PHARM MED IMAGING, P368
   QUINT LE, 1987, RADIOLOGY, V165, P89, DOI 10.1148/radiology.165.1.3628794
   ROSSI P, 1968, J AMER MED ASSOC, V205, P547, DOI 10.1001/jama.205.8.547
   SCHMEDTJE JF, 1987, AM J MED, V83, P770, DOI 10.1016/0002-9343(87)90912-0
   SHAPIRO B, 1989, ENDOCRIN METAB CLIN, V18, P443, DOI 10.1016/S0889-8529(18)30378-5
   SHAPIRO B, 1984, CLIN ENDOCRINOL, V20, P189, DOI 10.1111/j.1365-2265.1984.tb00074.x
   SHAPIRO B, 1984, J THORAC CARDIOV SUR, V87, P814
   SHAPIRO B, 1985, J NUCL MED, V26, P576
   SHAPIRO B, 1992, IN PRESS J NUCLEAR B, V36
   SHAPIRO B, 1988, ATLAS NUCL MED, P72
   SHULKIN BL, 1988, J NUCL MED, V29, P542
   SHULKIN BL, 1987, J NUCL MED, V28, P315
   Sisson J C, 1984, Henry Ford Hosp Med J, V32, P254
   SISSON JC, 1988, EUR J NUCL MED, V14, P337
   SISSON JC, 1984, J NUCL MED, V25, P197
   SISSON JC, 1981, NEW ENGL J MED, V305, P12, DOI 10.1056/NEJM198107023050103
   SISSON JC, 1990, J NUCL MED, V31, P1479
   SISSON JC, 1987, J NUCL MED, V28, P1625
   SMITH EJ, 1987, BRIT J SURG, V74, P597, DOI 10.1002/bjs.1800740718
   STANTON MS, 1989, J AM COLL CARDIOL, V14, P1519, DOI 10.1016/0735-1097(89)90391-4
   STEIN PP, 1990, MEDICINE, V70, P46
   SWANSON DP, 1981, 3RD P INT S RAD DOS, P213
   SWENSEN SJ, 1985, MAYO CLIN PROC, V60, P299, DOI 10.1016/S0025-6196(12)60536-9
   Tobes M. C., 1984, MOL PHARMACOL, V26, P539
   TOBES MC, 1989, J NUCL MED, V30, P1476
   TOBES MC, 1985, J NUCL MED, V26, P897
   VALK TW, 1981, ANN INTERN MED, V94, P762, DOI 10.7326/0003-4819-94-6-762
   VONMOLL L, 1987, J NUCL MED, V28, P979
   WIELAND DM, 1979, J NUCL MED, V20, P155
   YOUNG MJ, 1989, J GEN INTERN MED, V4, P273, DOI 10.1007/BF02597394
   1983, NUCLEAR COMPACT, V14, P318
NR 69
TC 22
Z9 22
U1 0
U2 0
PU BAILLIERE TINDALL
PI LONDON
PA 24-28 OVAL RD, LONDON, ENGLAND NW1 7DX
SN 0950-351X
J9 BAILLIERE CLIN ENDOC
JI Baillieres Clin. Endocrinol. Metab.
PD APR
PY 1993
VL 7
IS 2
BP 491
EP 507
DI 10.1016/S0950-351X(05)80185-5
PG 17
WC Endocrinology & Metabolism
WE Science Citation Index Expanded (SCI-EXPANDED)
SC Endocrinology & Metabolism
GA KZ919
UT WOS:A1993KZ91900010
PM 8489488
DA 2023-08-27
ER

PT J
AU de Gooijer, MC
   Buil, LCM
   Beijnen, JH
   van Tellingen, O
AF de Gooijer, Mark C.
   Buil, Levi C. M.
   Beijnen, Jos H.
   van Tellingen, Olaf
TI ATP-binding cassette transporters limit the brain penetration of Wed
   inhibitors
SO INVESTIGATIONAL NEW DRUGS
LA English
DT Article
DE Glioma; Pharmacokinetics; Weel; ABC transporters; AZD1775; PD0166285
ID CANCER RESISTANCE PROTEIN; WEE1 KINASE INHIBITOR; P-GLYCOPROTEIN;
   MULTIDRUG-RESISTANCE; EFFLUX TRANSPORTERS; MITOTIC CATASTROPHE;
   REPLICATION STRESS; TUMOR-CELLS; GLIOBLASTOMA; BARRIER
AB Introduction Weel is an important kinase involved in the G2 cell cycle checkpoint and frequently upregulated in intracranial neoplasms such as glioblastoma (GBM) and diffuse intrinsic pontine glioma (DIPG). Two small molecules are available that target Weel, AZD1775 and PD0166285, and clinical trials with AZD1775 have already been started. Since GBM and DIPG are highly invasive brain tumors, they are at least to some extent protected by the blood-brain barrier (BBB) and its ATP-binding cassette (ABC) efflux transporters. Methods We have here conducted a comprehensive set of in vitro and in vivo experiments to determine to what extent two dominant efflux transporters in the BBB, P-gp (ABCB1) and BCRP (ABCG2), exhibit affinity towards AZD1775 and PD0166285 and restrict their brain penetration. Results Using these studies, we demonstrate that AZD1775 is efficiently transported by both P-gp and BCRP, whereas PD0166285 is only a substrate of P-gp. Nonetheless, the brain penetration of both compounds was severely restricted in vivo, as indicated by a 5-fold (PD0166285) and 25-fold (AZD1775) lower brain-plasma ratio in wild type mice compared to Abcb1 a/b;Abcg2(-/-) mice. Conclusion The brain penetration of these Weel inhibitors is severely limited by ABC transporters, which may compromise their clinical efficacy against intracranial neoplasms such as DIPG and GBM.
C1 [de Gooijer, Mark C.; Buil, Levi C. M.; Beijnen, Jos H.; van Tellingen, Olaf] Netherlands Canc Inst, Div Pharmacol, Room H3-014,Plesmanlaan 121, NL-1066 CX Amsterdam, Netherlands.
   [de Gooijer, Mark C.; Buil, Levi C. M.; van Tellingen, Olaf] Netherlands Canc Inst, Mouse Canc Clin, Plesmanlaan 121, NL-1066 CX Amsterdam, Netherlands.
   [Beijnen, Jos H.] Netherlands Canc Inst, Dept Pharm & Pharmacol, Slotervaart Hosp, Louwesweg 6, NL-1066 EC Amsterdam, Netherlands.
   [Beijnen, Jos H.] Univ Utrecht, Div Pharmacoepidemiol & Clin Pharmacol, Dept Pharmaceut Sci, Fac Sci, Univ Weg 99, NL-3584 CG Utrecht, Netherlands.
C3 Netherlands Cancer Institute; Netherlands Cancer Institute; Netherlands
   Cancer Institute; Slotervaart Hospital; Utrecht University
RP van Tellingen, O (通讯作者)，Netherlands Canc Inst, Div Pharmacol, Room H3-014,Plesmanlaan 121, NL-1066 CX Amsterdam, Netherlands.; van Tellingen, O (通讯作者)，Netherlands Canc Inst, Mouse Canc Clin, Plesmanlaan 121, NL-1066 CX Amsterdam, Netherlands.
EM o.v.tellingen@nki.nl
RI Van Tellingen, Olaf/A-1344-2014
OI Van Tellingen, Olaf/0000-0002-1037-6269
FU foundation Stophersentumoren.nl
FX This work was supported by a research grant from the foundation
   Stophersentumoren.nl to Olaf van Tellingen.
CR Becker CM, 2015, NEURO-ONCOLOGY, V17, P1210, DOI 10.1093/neuonc/nov081
   Bleau AM, 2009, CELL STEM CELL, V4, P226, DOI 10.1016/j.stem.2009.01.007
   Bridges KA, 2011, CLIN CANCER RES, V17, P5638, DOI 10.1158/1078-0432.CCR-11-0650
   Caretti V, 2013, MOL CANCER THER, V12, P141, DOI 10.1158/1535-7163.MCT-12-0735
   Cuneo KC, 2016, INT J RADIAT ONCOL, V95, P782, DOI 10.1016/j.ijrobp.2016.01.028
   Dantzig AH, 1996, CANCER RES, V56, P4171
   de Gooijer MC, 2017, FEBS OPEN BIO, V7, P439, DOI 10.1002/2211-5463.12206
   de Gooijer MC, 2015, INVEST NEW DRUG, V33, P1012, DOI 10.1007/s10637-015-0266-y
   Dixon H, 2002, CELL CYCLE, V1, P362, DOI 10.4161/cc.1.6.257
   Durmus S, 2015, ADV CANCER RES, V125, P1, DOI 10.1016/bs.acr.2014.10.001
   Hamer PCD, 2011, CLIN CANCER RES, V17, P4200, DOI 10.1158/1078-0432.CCR-10-2537
   Hirai H, 2009, MOL CANCER THER, V8, P2992, DOI 10.1158/1535-7163.MCT-09-0463
   HYAFIL F, 1993, CANCER RES, V53, P4595
   Jonker JW, 2000, JNCI-J NATL CANCER I, V92, P1651, DOI 10.1093/jnci/92.20.1651
   Leijen S, 2016, J CLIN ONCOL, V34, P4354, DOI 10.1200/JCO.2016.67.5942
   Lin F, 2017, CLIN CANCER RES, V23, P1286, DOI 10.1158/1078-0432.CCR-16-1276
   Lin F, 2014, CLIN CANCER RES, V20, P2703, DOI 10.1158/1078-0432.CCR-14-0084
   Malumbres M, 2009, NAT REV CANCER, V9, P153, DOI 10.1038/nrc2602
   Martin C, 1999, BRIT J PHARMACOL, V128, P403, DOI 10.1038/sj.bjp.0702807
   Medema RH, 2012, ONCOGENE, V31, P2601, DOI 10.1038/onc.2011.451
   Mir SE, 2010, CANCER CELL, V18, P244, DOI 10.1016/j.ccr.2010.08.011
   Oberoi RK, 2013, J PHARMACOL EXP THER, V347, P755, DOI 10.1124/jpet.113.208959
   Parrish KE, 2015, J PHARMACOL EXP THER, V355, P264, DOI 10.1124/jpet.115.228213
   Pavek P, 2005, J PHARMACOL EXP THER, V312, P144, DOI 10.1124/jpet.104.073916
   Pokorny JL, 2015, CLIN CANCER RES, V21, P1916, DOI 10.1158/1078-0432.CCR-14-2588
   Puigvert JC, 2016, FEBS J, V283, P232, DOI 10.1111/febs.13574
   Rajeshkumar NV, 2011, CLIN CANCER RES, V17, P2799, DOI 10.1158/1078-0432.CCR-10-2580
   SCHINKEL AH, 1995, J CLIN INVEST, V96, P1698, DOI 10.1172/JCI118214
   Uchida Y, 2011, J NEUROCHEM, V117, P333, DOI 10.1111/j.1471-4159.2011.07208.x
   van Tellingen O, 2015, DRUG RESIST UPDATE, V19, P1, DOI 10.1016/j.drup.2015.02.002
   Vriend LEM, 2013, BBA-REV CANCER, V1836, P227, DOI 10.1016/j.bbcan.2013.05.002
   Wang YL, 2001, CANCER RES, V61, P8211
   Wright G, 2017, ACS CHEM BIOL, V12, P1883, DOI 10.1021/acschembio.7b00147
   Wu JM, 2016, J CHROMATOGR B, V1028, P25, DOI 10.1016/j.jchromb.2016.05.050
   Zhu JY, 2017, J MED CHEM, V60, P7863, DOI 10.1021/acs.jmedchem.7b00996
NR 35
TC 6
Z9 7
U1 2
U2 9
PU SPRINGER
PI DORDRECHT
PA VAN GODEWIJCKSTRAAT 30, 3311 GZ DORDRECHT, NETHERLANDS
SN 0167-6997
EI 1573-0646
J9 INVEST NEW DRUG
JI Invest. New Drugs
PD JUN
PY 2018
VL 36
IS 3
BP 380
EP 387
DI 10.1007/s10637-017-0539-8
PG 8
WC Oncology; Pharmacology & Pharmacy
WE Science Citation Index Expanded (SCI-EXPANDED)
SC Oncology; Pharmacology & Pharmacy
GA GF4SW
UT WOS:000431954900003
PM 29147815
DA 2023-08-27
ER

PT J
AU Zhao, J
   Brooks, DM
   Lurie, DI
AF Zhao, J
   Brooks, DM
   Lurie, DI
TI Lipopolysaccharide-activated SHP-1-deficient motheaten microglia release
   increased nitric oxide, TNF-alpha, and IL-1 beta
SO GLIA
LA English
DT Article
DE ERK; p38; MAP kinase; neurotoxic; phosphatase
ID PROTEIN-TYROSINE-PHOSPHATASE; NF-KAPPA-B; NEGATIVE REGULATION;
   CELL-DEATH; PROINFLAMMATORY MEDIATORS; SIGNAL-TRANSDUCTION;
   CEREBRAL-ISCHEMIA; SHP-1; RECEPTOR; EXPRESSION
AB Accumulating evidence suggests a deleterious role for activated microglia in facilitating neuronal death by producing neurocytotoxic substances during injury, infection, or neurodegenerative diseases. After cochlear ablation, abnormal microglial activation accompanied by increased neuronal loss within the auditory brainstem occurs in motheaten (me/me) mice deficient in the protein tyrosine phosphatase SHP-1. To determine whether abnormally activated microglia contribute to neuronal death in me/me mice, primary microglial cultures from me/me and wild-type mouse cortices were stimulated by the bacterial endotoxin lipopolysaccharide (LPS) to evaluate the secretion of the neurotoxic mediators nitric oxide (NO), tumor necrosis factor-alpha (TNF-alpha), and interleukin-1 beta (IL-1 beta). Me/me microglia release significantly greater amounts of all three mediators compared with wild-type microglia. However, the increased release of these compounds in microglia lacking SHP-1 does not appear to occur through activation of extracellular signal-regulated kinase (ERK), p38 kinase subgroups of mitogen-activated protein (MAP) kinases, or increases in NF-kappa B-inducing kinase (NIK). These results suggest that abnormal microglial activation and release of neurotoxic compounds may potentiate neuronal death in deafferented cells and can thus potentiate neurodegeneration in the me/me brainstem. Our data also indicate that SHP-1 is engaged in signaling pathways in LPS-activated microglia, but not through regulation of the ERK and p38 MAP kinases. (C) 2005 Wiley-Liss, Inc.
C1 Univ Montana, Dept Biomed & Pharmaceut Sci, Sch Pharm & Allied Hlth Sci, Missoula, MT 59812 USA.
C3 University of Montana System; University of Montana
RP Lurie, DI (通讯作者)，Univ Montana, Dept Biomed & Pharmaceut Sci, Sch Pharm & Allied Hlth Sci, Missoula, MT 59812 USA.
EM diana.lurie@umontana.edu
OI Lurie, Diana/0000-0002-4486-4869
FU NCRR NIH HHS [P20 RR15583] Funding Source: Medline; NIDCD NIH HHS [DC
   02931] Funding Source: Medline
CR Akama KT, 2000, J BIOL CHEM, V275, P7918, DOI 10.1074/jbc.275.11.7918
   Bal-Price A, 2001, J NEUROSCI, V21, P6480
   BANATI RB, 1993, GLIA, V7, P111, DOI 10.1002/glia.440070117
   Barger SW, 2001, J NEUROCHEM, V76, P846, DOI 10.1046/j.1471-4159.2001.00075.x
   Basu A, 2002, GLIA, V40, P109, DOI 10.1002/glia.10118
   Basu A, 2002, J NEUROSCI, V22, P6071
   Bhat NR, 2002, BRAIN RES, V948, P93, DOI 10.1016/S0006-8993(02)02953-0
   Bhat NR, 1998, J NEUROSCI, V18, P1633
   CHAO CC, 1992, J IMMUNOL, V149, P2736
   Chao CC, 1995, BRAIN BEHAV IMMUN, V9, P355, DOI 10.1006/brbi.1995.1033
   Chien HF, 2005, NEUROSCIENCE, V133, P423, DOI 10.1016/j.neuroscience.2004.09.067
   DAVID M, 1995, MOL CELL BIOL, V15, P7050
   DICKSON DW, 1993, GLIA, V7, P75, DOI 10.1002/glia.440070113
   Dong Q, 1999, J IMMUNOL, V162, P3220
   Duchesne C, 2003, J BIOL CHEM, V278, P14274, DOI 10.1074/jbc.M300425200
   Eskes C, 2003, J NEUROSCI RES, V71, P583, DOI 10.1002/jnr.10508
   Eyupoglu IY, 2003, FASEB J, V17, P1110, DOI 10.1096/fj.02-0825fje
   GAZZINELLI RT, 1993, J IMMUNOL, V151, P3672
   GEHRMANN J, 1992, J CEREBR BLOOD F MET, V12, P257, DOI 10.1038/jcbfm.1992.36
   GEHRMANN J, 1995, NEUROPATH APPL NEURO, V21, P277, DOI 10.1111/j.1365-2990.1995.tb01062.x
   Griffin WST, 2002, J LEUKOCYTE BIOL, V72, P233
   Han IO, 2002, NEUROSCI LETT, V325, P9, DOI 10.1016/S0304-3940(02)00218-5
   Haque SJ, 1998, J BIOL CHEM, V273, P33893, DOI 10.1074/jbc.273.51.33893
   Hirsch EC, 2003, ANN NY ACAD SCI, V991, P214
   Hsu HC, 2001, J IMMUNOL, V166, P772, DOI 10.4049/jimmunol.166.2.772
   JAN SB, 2002, MOL CELLS, V14, P35
   Jeohn GH, 1998, J NEUROIMMUNOL, V85, P1, DOI 10.1016/S0165-5728(97)00204-X
   Kalla R, 2001, J COMP NEUROL, V436, P182
   Kim JM, 2005, CLIN EXP IMMUNOL, V140, P450, DOI 10.1111/j.1365-2249.2005.02804.x
   Kreutzberg GW, 1996, TRENDS NEUROSCI, V19, P312, DOI 10.1016/0166-2236(96)10049-7
   Kuno R, 2005, J NEUROIMMUNOL, V162, P89, DOI 10.1016/j.jneuroim.2005.01.015
   Lehtonen JYA, 1999, MOL ENDOCRINOL, V13, P1051, DOI 10.1210/me.13.7.1051
   Liu B, 2003, J PHARMACOL EXP THER, V304, P1, DOI 10.1124/jpet.102.035048
   Lurie DI, 2000, J COMP NEUROL, V421, P199
   Ma XC, 2002, NEUROIMMUNOMODULAT, V10, P199, DOI 10.1159/000068322
   Massa PT, 1998, J INTERF CYTOK RES, V18, P499, DOI 10.1089/jir.1998.18.499
   Massa PT, 2000, GLIA, V29, P376, DOI 10.1002/(SICI)1098-1136(20000215)29:4<376::AID-GLIA8>3.0.CO;2-S
   Medana IM, 1997, GLIA, V19, P91, DOI 10.1002/(SICI)1098-1136(199702)19:2<91::AID-GLIA1>3.0.CO;2-C
   Mostafapour SP, 2002, J NEUROSCI, V22, P4670, DOI 10.1523/JNEUROSCI.22-11-04670.2002
   Mostafapour SP, 2000, J COMP NEUROL, V426, P561, DOI 10.1002/1096-9861(20001030)426:4<561::AID-CNE5>3.0.CO;2-G
   Nelson PT, 2002, ANN MED, V34, P491, DOI 10.1080/078538902321117698
   Neznanov N, 2004, DNA CELL BIOL, V23, P175, DOI 10.1089/104454904322964779
   Nicholas RSJ, 2001, J NEUROCHEM, V76, P1431, DOI 10.1046/j.1471-4159.2001.00141.x
   Paris D, 2000, NEUROSCI LETT, V278, P5, DOI 10.1016/S0304-3940(99)00901-5
   Park SY, 2002, MOL BRAIN RES, V107, P9, DOI 10.1016/S0169-328X(02)00421-7
   PETERSON PK, 1994, J INFECT DIS, V170, P457, DOI 10.1093/infdis/170.2.457
   Pinteaux E, 2002, J NEUROCHEM, V83, P754, DOI 10.1046/j.1471-4159.2002.01184.x
   Ramakrishnan P, 2004, IMMUNITY, V21, P477, DOI 10.1016/j.immuni.2004.08.009
   Saxena M, 1998, J BIOL CHEM, V273, P15340, DOI 10.1074/jbc.273.25.15340
   Shibasaki Y, 2001, HYPERTENSION, V38, P367, DOI 10.1161/01.HYP.38.3.367
   SHULTZ LD, 1976, J IMMUNOL, V116, P936
   SHULTZ LD, 1993, CELL, V73, P1445, DOI 10.1016/0092-8674(93)90369-2
   Sriram K, 2002, FASEB J, V16, P1474, DOI 10.1096/fj.02-0216fje
   Suo ZM, 2002, J NEUROCHEM, V80, P655, DOI 10.1046/j.0022-3042.2001.00745.x
   Watters JJ, 2002, J BIOL CHEM, V277, P9077, DOI 10.1074/jbc.M104385200
   Wishcamper CA, 2003, BRAIN RES, V974, P88, DOI 10.1016/S0006-8993(03)02564-2
   YI TL, 1992, MOL CELL BIOL, V12, P836, DOI 10.1128/MCB.12.2.836
   You M, 2001, J EXP MED, V193, P101, DOI 10.1084/jem.193.1.101
   Zhang ZY, 2003, J IMMUNOL, V171, P3620, DOI 10.4049/jimmunol.171.7.3620
   Zhao J, 2004, HEARING RES, V189, P63, DOI 10.1016/S0378-5955(03)00370-8
NR 60
TC 36
Z9 36
U1 0
U2 10
PU WILEY
PI HOBOKEN
PA 111 RIVER ST, HOBOKEN 07030-5774, NJ USA
SN 0894-1491
EI 1098-1136
J9 GLIA
JI Glia
PD FEB
PY 2006
VL 53
IS 3
BP 304
EP 312
DI 10.1002/glia.20283
PG 9
WC Neurosciences
WE Science Citation Index Expanded (SCI-EXPANDED)
SC Neurosciences & Neurology
GA 014PM
UT WOS:000235492200008
PM 16265671
DA 2023-08-27
ER

PT J
AU Murphy, ES
   Parsai, S
   Kano, H
   Sheehan, JP
   Martinez-Alvare, R
   Martinez-Moreno, N
   Kondziolka, D
   Simonova, G
   Liscak, R
   Mathieu, D
   Lee, CC
   Yang, HC
   Lee, JY
   McShane, BJ
   Fang, F
   Trifiletti, DM
   Sharma, M
   Barnett, GH
AF Murphy, Erin S.
   Parsai, Shireen
   Kano, Hideyuki
   Sheehan, Jason P.
   Martinez-Alvare, Roberto
   Martinez-Moreno, Nuria
   Kondziolka, Douglas
   Simonova, Gabriela
   Liscak, Roman
   Mathieu, David
   Lee, Cheng-Chia
   Yang, Huai-Che
   Lee, John Y.
   McShane, Brendan J.
   Fang, Fang
   Trifiletti, Daniel M.
   Sharma, Mayur
   Barnett, Gene H.
TI Outcomes of stereotactic radiosurgery for pilocytic astrocytoma: an
   international multiinstitutional study
SO JOURNAL OF NEUROSURGERY
LA English
DT Article
DE Gamma Knife; pilocytic astrocytoma; stereotactic radiosurgery; oncology
ID CENTRAL-NERVOUS-SYSTEM; GAMMA-KNIFE RADIOSURGERY; CHILDHOOD-CANCER;
   BRAIN-TUMORS; RECURRENT; CHILDREN; CHEMOTHERAPY; IRRADIATION; NEOPLASMS;
   SURVIVORS
AB OBJECTIVE The current standard initial therapy for pilocytic astrocytoma is maximal safe resection. Radiation therapy is considered for residual, recurrent, or unresectable pilocytic astrocytomas. However, the optimal radiation strategy has not yet been established. Here, the authors describe the outcomes of stereotactic radiosurgery (SRS) for pilocytic astrocytoma in a large multiinstitutional cohort.
   METHODS An institutional review board-approved multiinstitutional database of patients treated with Gamma Knife radiosurgery (GKRS) between 1990 and 2016 was queried. Data were gathered from 9 participating International Radiosurgery Research Foundation (IRRF) centers. Patients with a histological diagnosis of pilocytic astrocytoma treated using a single session of GKRS and with at least 6 months of follow-up were included in the analysis.
   RESULTS A total of 141 patients were analyzed in the study. The median patient age was 14 years (range 2-84 years) at the time of GKRS. The median follow-up was 67.3 months. Thirty-nine percent of patients underwent SRS as the initial therapy, whereas 61% underwent SRS as salvage treatment. The median tumor volume was 3.45 cm(3). The tumor location was the brainstem in 30% of cases, with a nonbrainstem location in the remainder. Fiveand 10-year overall survival rates at the last follow-up were 95.7% and 92.5%, respectively. Fiveand 10-year progression-free survival (PFS) rates were 74.0% and 69.7%, respectively. On univariate analysis, an age < 18 years, tumor volumes < 4.5 cm(3), and no prior radiotherapy or chemotherapy were identified as positive prognostic factors for improved PFS. On multivariate analysis, only prior radiotherapy was significant for worse PFS.
   CONCLUSIONS This represents the largest study of single-session GKRS for pilocytic astrocytoma to date. Favorable long-term PFS and overall survival were observed with GKRS. Further prospective studies should be performed to evaluate appropriate radiosurgery dosing, timing, and sequencing of treatment along with their impact on toxicity and the quality of life of patients with pilocytic astrocytoma.
C1 [Murphy, Erin S.; Parsai, Shireen] Cleveland Clin, Dept Radiat Oncol, Cleveland, OH 44106 USA.
   [Kano, Hideyuki] Univ Pittsburgh, Dept Neurol Surg, Sch Med, Pittsburgh, PA USA.
   [Sheehan, Jason P.] Univ Virginia, Dept Neurosurg, Charlottesville, VA USA.
   [Sheehan, Jason P.; Martinez-Alvare, Roberto; Martinez-Moreno, Nuria] Ruber Int Hosp, Dept Funct Neurosurg & Radiosurg, Madrid, Spain.
   [Kondziolka, Douglas] NYU, Dept Neurosurg, Langone Med Ctr, New York, NY USA.
   [Simonova, Gabriela; Liscak, Roman] Na Homolce Hosp, Dept Stereotact & Radiat Neurosurg, Prague, Czech Republic.
   [Mathieu, David] Univ Sherbrooke, Div Neurosurg, Ctr Rech CHUS, Sherbrooke, PQ, Canada.
   [Lee, Cheng-Chia; Yang, Huai-Che] Taipei Vet Gen Hosp, Neurol Inst, Dept Neurosurg, Taipei, Taiwan.
   [Lee, John Y.; McShane, Brendan J.] Univ Penn, Dept Neurosurg, Philadelphia, PA 19104 USA.
   [Fang, Fang] Sichuan Univ, West China Hosp, Dept Neurosurg, Chengdu, Peoples R China.
   [Trifiletti, Daniel M.] Mayo Clin, Dept Radiat Oncol, Jacksonville, FL 32224 USA.
   [Sharma, Mayur] Univ Louisville, Dept Neurosurg, Louisville, KY USA.
   [Barnett, Gene H.] Rose Ella Burkhardt Brain Tumor & Neurooncol Ctr, Cleveland, OH USA.
C3 Cleveland Clinic Foundation; Pennsylvania Commonwealth System of Higher
   Education (PCSHE); University of Pittsburgh; University of Virginia; New
   York University; NYU Langone Medical Center; Na Homolce Hospital;
   University of Sherbrooke; Taipei Veterans General Hospital; University
   of Pennsylvania; Sichuan University; Mayo Clinic; University of
   Louisville
RP Murphy, ES (通讯作者)，Cleveland Clin, Taussig Canc Ctr, Cleveland, OH 44106 USA.
EM murphye3@ccf.org
RI Liscak, Roman/ABI-5311-2020
OI Liscak, Roman/0000-0002-0929-8320; Kondziolka,
   Douglas/0000-0001-8925-7344
CR BARCIA JA, 1994, ACT NEUR S, V62, P58
   Boethius J, 2002, J NEUROSURG, V97, P677, DOI 10.3171/jns.2002.97.supplement_5.0677
   Effinger KE, 2019, EUR J CANCER, V106, P171, DOI 10.1016/j.ejca.2018.10.016
   Fangusaro J, 2017, NEURO-ONCOLOGY, V19, P34
   Gajjar A, 1997, J CLIN ONCOL, V15, P2792, DOI 10.1200/JCO.1997.15.8.2792
   Hadjipanayis CG, 2002, J NEUROSURG, V97, P56, DOI 10.3171/jns.2002.97.1.0056
   Henderson MA, 2009, STEREOT FUNCT NEUROS, V87, P161, DOI 10.1159/000209297
   Hodgson DC, 2001, INT J RADIAT ONCOL, V50, P929, DOI 10.1016/S0360-3016(01)01518-8
   Hoffman LM, 2014, J NEURO-ONCOL, V116, P107, DOI 10.1007/s11060-013-1259-3
   Hua CH, 2008, INT J RADIAT ONCOL, V72, P892, DOI 10.1016/j.ijrobp.2008.01.050
   Johnson DR, 2012, J NEURO-ONCOL, V108, P187, DOI 10.1007/s11060-012-0829-0
   Kano H, 2010, J NEUROSURG-PEDIATR, V6, P417, DOI 10.3171/2010.8.PEDS10252
   Kano H, 2009, J NEURO-ONCOL, V95, P219, DOI 10.1007/s11060-009-9912-6
   Kida Y, 2000, J NEUROSURG, V93, P42, DOI 10.3171/jns.2000.93.supplement_3.0042
   Laughton SJ, 2008, J CLIN ONCOL, V26, P1112, DOI 10.1200/JCO.2008.13.5293
   Mansur DB, 2011, INT J RADIAT ONCOL, V79, P829, DOI 10.1016/j.ijrobp.2009.11.015
   Merchant TE, 2008, INT J RADIAT ONCOL, V71, P87, DOI 10.1016/j.ijrobp.2007.09.037
   Merchant TE, 2009, LANCET ONCOL, V10, P258, DOI 10.1016/S1470-2045(08)70342-5
   MIKE V, 1982, LANCET, V2, P1326
   Mulhern RK, 2005, J CLIN ONCOL, V23, P5511, DOI 10.1200/JCO.2005.00.703
   Murphy ES, 2012, INT J RADIAT ONCOL, V83, pE655, DOI 10.1016/j.ijrobp.2012.01.061
   Neglia JP, 2006, J NATL CANCER I, V98, P1528, DOI 10.1093/jnci/djj411
   Ostrom QT, 2015, NEURO-ONCOLOGY, V17, P1, DOI [10.1093/neuonc/nov189, 10.1093/neuonc/now207]
   PDQ&REG; Pediatric Treatment Editorial Board, 2009, PDQ CHILDHOOD ASTROC
   Reis GF, 2015, SEMIN PEDIATR NEUROL, V22, P23, DOI 10.1016/j.spen.2014.12.001
   Ris MD, 2001, J CLIN ONCOL, V19, P3470, DOI 10.1200/JCO.2001.19.15.3470
   Simonova G, 2016, J NEUROSURG-PEDIATR, V18, P58, DOI 10.3171/2015.10.PEDS14443
   Somaza SC, 1996, PEDIATR NEUROSURG, V25, P109, DOI 10.1159/000121107
   Stafford SL, 2000, CANCER-AM CANCER SOC, V88, P870, DOI 10.1002/(SICI)1097-0142(20000215)88:4<870::AID-CNCR18>3.3.CO;2-9
   Stauder MC, 2012, J NEURO-ONCOL, V108, P507, DOI 10.1007/s11060-012-0851-2
   Trifiletti DM, 2017, J NEURO-ONCOL, V134, P297, DOI 10.1007/s11060-017-2521-x
   Weintraub D, 2012, J NEUROSURG-PEDIATR, V10, P471, DOI 10.3171/2012.9.PEDS12257
   Wisoff JH, 2011, NEUROSURGERY, V68, P1548, DOI 10.1227/NEU.0b013e318214a66e
NR 33
TC 7
Z9 7
U1 1
U2 4
PU AMER ASSOC NEUROLOGICAL SURGEONS
PI ROLLING MEADOWS
PA 5550 MEADOWBROOK DRIVE, ROLLING MEADOWS, IL 60008 USA
SN 0022-3085
EI 1933-0693
J9 J NEUROSURG
JI J. Neurosurg.
PD FEB
PY 2021
VL 134
IS 1
BP 162
EP 170
DI 10.3171/2019.9.JNS191335
PG 9
WC Clinical Neurology; Surgery
WE Science Citation Index Expanded (SCI-EXPANDED)
SC Neurosciences & Neurology; Surgery
GA QF0GP
UT WOS:000616580000003
PM 31783364
DA 2023-08-27
ER

PT J
AU Francescato, HD
   Cunha, FQ
   Costa, RS
   Barbosa, F
   Boim, MA
   Arnoni, CP
   da Silva, CGA
   Coimbra, TM
AF Francescato, Heloisa Della Coletta
   Cunha, Fernando Queiroz
   Costa, Roberto Silva
   Barbosa Junior, Fernando
   Boim, Mirian Aparecida
   Arnoni, Carine Prisco
   Alves da Silva, Cleonice Giovanini
   Coimbra, Terezila Machado
TI Inhibition of hydrogen sulphide formation reduces cisplatin-induced
   renal damage
SO NEPHROLOGY DIALYSIS TRANSPLANTATION
LA English
DT Article
DE acute renal failure; cisplatin; DL-propargylglycine; hydrogen sulphide;
   inflammation
ID NECROSIS-FACTOR-ALPHA; ISCHEMIA/REPERFUSION INJURY; RAT; EXPRESSION;
   NEPHROTOXICITY; PLATINUM; MEDIATOR; KIDNEY; BIOCHEMISTRY; NEUTROPHILS
AB Background. Cisplatin (CP)-induced renal damage is associated with inflammation. Hydrogen sulphide (H2S) is involved in models of inflammation. This study evaluates the effect of DL-propargylglycine (PAG), an inhibitor of endogenous H2S formation, on the renal damage induced by CP.
   Methods. The rats were injected with CP (5 mg/kg, i.p.) or PAG(5 mg/kg twice a day, i.p.) for 4 days, starting 1 h before CP injection. Control rats were injected with 0.15 M NaCl or PAG only. Blood and urine samples were collected 5 days after saline or CP injections for renal function evaluation. The kidneys were removed for tumour necrosis factor (TNF)-alpha quantification, histological, immunohistochemical and Western blot analysis. The cystathionine gamma-lyase (CSE) activity and expression were assessed. The direct toxicity of H2S in renal tubular cells was evaluated by the incubation of these cells with NaHS, a donor of H2S.
   Results. CP-treated rats presented increases in plasma creatinine levels and in sodium and potassium fractional excretions associated with tubulointerstitial lesions in the outer medulla. Increased expression of TNF-alpha, macrophages, neutrophils and T lymphocytes, associated with increased H2S formation rate and CSE expression, were also observed in the outer medulla from CP-injected rats. All these alterations were reduced by treatment with PAG. A direct toxicity of NaHS for renal tubular epithelial cells was not observed.
   Conclusions. Treatment with PAG reduces the renal damage induced by CP. This effect seems to be related to the H2S formation and the restriction of the inflammation in the kidneys from PAG+CP-treated rats.
C1 [Francescato, Heloisa Della Coletta; Alves da Silva, Cleonice Giovanini; Coimbra, Terezila Machado] Univ Sao Paulo, Fac Med Ribeirao Preto, Dept Physiol, Sao Paulo, Brazil.
   [Cunha, Fernando Queiroz] Univ Sao Paulo, Fac Med Ribeirao Preto, Dept Pharmacol, Sao Paulo, Brazil.
   [Costa, Roberto Silva] Univ Sao Paulo, Fac Med Ribeirao Preto, Dept Pathol, Sao Paulo, Brazil.
   [Barbosa Junior, Fernando] Univ Sao Paulo, Fac Pharmaceut Sci Ribeirao Preto, Dept Clin Toxicol & Bromatol Anal, Sao Paulo, Brazil.
   [Boim, Mirian Aparecida; Arnoni, Carine Prisco] Univ Fed Sao Paulo, Div Renal, Dept Med, Sao Paulo, Brazil.
C3 Universidade de Sao Paulo; Universidade de Sao Paulo; Universidade de
   Sao Paulo; Universidade de Sao Paulo; Universidade Federal de Sao Paulo
   (UNIFESP)
RP Coimbra, TM (通讯作者)，Univ Sao Paulo, Fac Med Ribeirao Preto, Dept Physiol, Sao Paulo, Brazil.
EM tmcoimbr@fmrp.usp.br
RI Barbosa, Fernando/C-6929-2012; Francescato, Heloísa D. C./J-7389-2017;
   Arnoni, Carine/Q-7017-2016; Cunha, Fernando Q/M-3090-2014; Boim, Mirian
   A/L-6574-2013
OI Barbosa, Fernando/0000-0002-2498-0619; Arnoni,
   Carine/0000-0001-5270-3953; Costa, Roberto Silva/0000-0003-3639-0189;
   Cunha, Fernando Queiroz/0000-0003-4755-1670
FU Conselho Nacional de Desenvolvimento Cientifico e Tecnologico, DF,
   Brazil
FX The authors are grateful to Rubens Fernando de Melo, Giuliana Bertozi
   Francisco, Flavio Henrique Leite and Vanessa C. de Oliveira Souza for
   their technical assistance. H.D.C.F., R.S.C. and T. M. C. are recipients
   of Conselho Nacional de Desenvolvimento Cientifico e Tecnologico, DF,
   Brazil, fellowship. This study was presented in part at the
   41<SUP>th</SUP> Annual Renal Week Meeting held in Philadelphia,
   Pennsylvania in November of 2008.
CR Bhatia M, 2005, BRIT J PHARMACOL, V145, P141, DOI 10.1038/sj.bjp.0706186
   BLACHLEY JD, 1981, ANN INTERN MED, V95, P628, DOI 10.7326/0003-4819-95-5-628
   Bos EM, 2009, J AM SOC NEPHROL, V20, P1901, DOI 10.1681/ASN.2008121269
   Brooks C, 2009, J CLIN INVEST, V119, P1275, DOI 10.1172/JCI37829
   Chilvers ER, 2000, J ROY COLL PHYS LOND, V34, P68
   CHOPRA S, 1982, KIDNEY INT, V21, P54, DOI 10.1038/ki.1982.8
   Coimbra TM, 2000, KIDNEY INT, V57, P167, DOI 10.1046/j.1523-1755.2000.00836.x
   COOPER AJL, 1983, ANNU REV BIOCHEM, V52, P187, DOI 10.1146/annurev.bi.52.070183.001155
   Cunha TM, 2008, EUR J PHARMACOL, V590, P127, DOI 10.1016/j.ejphar.2008.05.048
   Dal-Secco D, 2008, J IMMUNOL, V181, P4287, DOI 10.4049/jimmunol.181.6.4287
   DAUGAARD G, 1988, J PHARMACOL EXP THER, V244, P1081
   DIJKSTRA CD, 1985, IMMUNOLOGY, V54, P589
   Elrod JW, 2007, P NATL ACAD SCI USA, V104, P15560, DOI 10.1073/pnas.0705891104
   Flavio AGC, 2007, KIDNEY BLOOD PRESS R, V30, P289, DOI 10.1159/000105816
   Francescato HDC, 2004, KIDNEY BLOOD PRESS R, V27, P148, DOI 10.1159/000078309
   Francescato HDC, 2007, TOXICOLOGY, V230, P64, DOI 10.1016/j.tox.2006.10.025
   Francescato HDC, 2009, LIFE SCI, V84, P590, DOI 10.1016/j.lfs.2009.02.004
   GAVRIELI Y, 1992, J CELL BIOL, V119, P493, DOI 10.1083/jcb.119.3.493
   HAUGEN HN, 1953, SCAND J CLIN LAB INV, V5, P48, DOI 10.3109/00365515309093511
   Hui Y, 2003, J INFECTION, V47, P155, DOI 10.1016/S0163-4453(03)00043-4
   Lauriat S, 1998, SEMIN NEPHROL, V18, P498
   Lebwohl D, 1998, EUR J CANCER, V34, P1522, DOI 10.1016/S0959-8049(98)00224-X
   LEIBBRANDT MEI, 1995, KIDNEY INT, V48, P761, DOI 10.1038/ki.1995.348
   Li L, 2007, BIOCHEM SOC T, V35, P1138, DOI 10.1042/BST0351138
   Li L, 2006, CURR OPIN PHARMACOL, V6, P125, DOI 10.1016/j.coph.2005.10.007
   Li L, 2005, FASEB J, V19, P1196, DOI 10.1096/fj.04-3583fje
   Li SY, 2005, AM J PHYSIOL-RENAL, V289, pF469, DOI 10.1152/ajprenal.00038.2005
   Lieberthal W, 1996, AM J PHYSIOL-RENAL, V270, pF700, DOI 10.1152/ajprenal.1996.270.4.F700
   Martin GR, 2010, DIGEST LIVER DIS, V42, P103, DOI 10.1016/j.dld.2009.05.016
   MCGAHAN MC, 1987, SPECTROCHIM ACTA B, V42, P665, DOI 10.1016/0584-8547(87)80122-2
   MEYER KB, 1994, MINER ELECTROL METAB, V20, P201
   MISTRY P, 1989, CANCER CHEMOTH PHARM, V24, P73
   Mok YYP, 2008, INFLAMM RES, V57, P512, DOI 10.1007/s00011-008-7231-6
   Mok YYP, 2004, BRIT J PHARMACOL, V143, P881, DOI 10.1038/sj.bjp.0706014
   Pompermayer K, 2005, KIDNEY INT, V67, P1785, DOI 10.1111/j.1523-1755.2005.00276.x
   Ramesh G, 2002, J CLIN INVEST, V110, P835, DOI 10.1172/JCI200215606
   Reckless J, 2001, IMMUNOLOGY, V103, P244, DOI 10.1046/j.1365-2567.2001.01228.x
   Rees GS, 1999, EUR CYTOKINE NETW, V10, P383
   Rodrigues M, 2004, BRAZ J MED BIOL RES, V37, P591, DOI 10.1590/S0100-879X2004000400017
   SAFIRSTEIN R, 1981, AM J PHYSIOL, V241, pF175, DOI 10.1152/ajprenal.1981.241.2.F175
   Santos CDE, 2009, AM J NEPHROL, V29, P222, DOI 10.1159/000156716
   SCHWARTZMAN RA, 1993, ENDOCR REV, V14, P133, DOI 10.1210/er.14.2.133
   Sheikh-Hamad D, 2004, ARCH TOXICOL, V78, P147, DOI 10.1007/s00204-003-0521-4
   SHIH W, 1988, KIDNEY INT, V33, P1113, DOI 10.1038/ki.1988.119
   STIPANUK MH, 1982, BIOCHEM J, V206, P267, DOI 10.1042/bj2060267
   Szabo C, 2007, NAT REV DRUG DISCOV, V6, P917, DOI 10.1038/nrd2425
   Taguchi T, 2005, CONTRIB NEPHROL, V148, P107, DOI 10.1159/000086055
   Tripatara P, 2008, LAB INVEST, V88, P1038, DOI 10.1038/labinvest.2008.73
   Volpini RA, 2006, BRAZ J MED BIOL RES, V39, P817, DOI 10.1590/S0100-879X2006000600016
   Wallace JL, 2007, TRENDS PHARMACOL SCI, V28, P501, DOI 10.1016/j.tips.2007.09.003
   Wallace JL, 2009, GASTROENTEROLOGY, V137, P569, DOI 10.1053/j.gastro.2009.04.012
   Wang R, 2002, FASEB J, V16, P1792, DOI 10.1096/fj.02-0211hyp
   Whiteman M, 2004, J NEUROCHEM, V90, P765, DOI 10.1111/j.1471-4159.2004.02617.x
   Whiteman M, 2009, J CELL MOL MED, V13, P488, DOI 10.1111/j.1582-4934.2009.00645.x
   Xiao T, 2003, J TOXICOL ENV HEAL A, V66, P469, DOI 10.1080/15287390306449
   Zhang HL, 2007, J LEUKOCYTE BIOL, V82, P894, DOI 10.1189/jlb.0407237
   Zhao WM, 2001, EMBO J, V20, P6008, DOI 10.1093/emboj/20.21.6008
   ZHONG LF, 1990, ARCH TOXICOL, V64, P599, DOI 10.1007/BF01971843
NR 58
TC 38
Z9 39
U1 0
U2 7
PU OXFORD UNIV PRESS
PI OXFORD
PA GREAT CLARENDON ST, OXFORD OX2 6DP, ENGLAND
SN 0931-0509
EI 1460-2385
J9 NEPHROL DIAL TRANSPL
JI Nephrol. Dial. Transplant.
PD FEB
PY 2011
VL 26
IS 2
BP 479
EP 488
DI 10.1093/ndt/gfq447
PG 10
WC Transplantation; Urology & Nephrology
WE Science Citation Index Expanded (SCI-EXPANDED)
SC Transplantation; Urology & Nephrology
GA 712OF
UT WOS:000286675400014
PM 20656754
OA Bronze
DA 2023-08-27
ER

PT J
AU Vivas, EX
   Carlson, ML
   Neff, BA
   Shepard, NT
   McCracken, DJ
   Sweeney, AD
   Olson, JJ
AF Vivas, Esther X.
   Carlson, Matthew L.
   Neff, Brian A.
   Shepard, Neil T.
   McCracken, D. Jay
   Sweeney, Alex D.
   Olson, Jeffrey J.
TI Congress of Neurological Surgeons Systematic Review and Evidence-Based
   Guidelines on Intraoperative Cranial Nerve Monitoring in Vestibular
   Schwannoma Surgery
SO NEUROSURGERY
LA English
DT Article
DE Auditory brainstem response; Acoustic neuroma; Cranial nerve monitoring;
   Electrophysiology; EMG; Intraoperative cranial nerve monitoring;
   Vestibular schwannoma
AB FACIAL NERVEMONITORING
   Question 1: Does intraoperative facial nerve monitoring during vestibular schwannoma surgery lead to better long-term facial nerve function?
   Target Population: This recommendation applies to adult patients undergoing vestibular schwannoma surgery regardless of tumor characteristics.
   Recommendation: Level 3: It is recommended that intraoperative facial nerve monitoring be routinely utilized during vestibular schwannoma surgery to improve long-term facial nerve function.
   Question 2: Can intraoperative facial nerve monitoring be used to accurately predict favorable long-term facial nerve function after vestibular schwannoma surgery?
   Target Population: This recommendation applies to adult patients undergoing vestibular schwannoma surgery.
   Recommendation: Level 3: Intraoperative facial nerve can be used to accurately predict favorable long-term facial nerve function after vestibular schwannoma surgery. Specifically, the presence of favorable testing reliably portends a good long-term facial nerve outcome. However, the absence of favorable testing in the setting of an anatomically intact facial nerve does not reliably predict poor long-term function and therefore cannot be used to direct decision-making regarding the need for early reinnervation procedures.
   Question 3: Does an anatomically intact facial nerve with poor electromyogram (EMG) electrical responses during intraoperative testing reliably predict poor long-term facial nerve function?
   Target Population: This recommendation applies to adult patients undergoing vestibular schwannoma surgery.
   Recommendation: Level 3: Poor intraoperative EMG electrical response of the facial nerve should not be used as a reliable predictor of poor long-term facial nerve function.
   COCHLEAR NERVEMONITORING
   Question 4: Should intraoperative eighth cranial nerve monitoring be used during vestibular schwannoma surgery?
   Target Population: This recommendation applies to adult patients undergoing vestibular schwannoma surgery with measurable preoperative hearing levels and tumors smaller than 1.5 cm.
   Recommendation: Level 3: Intraoperative eighth cranial nerve monitoring should be used during vestibular schwannoma surgery when hearing preservation is attempted.
   Question 5: Is direct monitoring of the eighth cranial nerve superior to the use of far-field auditory brain stem responses?
   Target Population: This recommendation applies to adult patients undergoing vestibular schwannoma surgery with measurable preoperative hearing levels and tumors smaller than 1.5 cm.
   Recommendation: Level 3: There is insufficient evidence to make a definitive recommendation.
   The full guideline can be found at: https://www.cns.org/guidelines/guidelines-management-patients-vestibular-schwannoma/chapter_4.
C1 [Vivas, Esther X.] Emory Univ, Sch Med, Dept Otolaryngol Head & Neck Surg, Atlanta, GA USA.
   [Carlson, Matthew L.; Neff, Brian A.; Shepard, Neil T.] Mayo Clin, Sch Med, Dept Otorhinolaryngol, Rochester, MN USA.
   [Carlson, Matthew L.; Neff, Brian A.] Mayo Clin, Sch Med, Dept Neurosurg, Rochester, MN USA.
   [McCracken, D. Jay; Olson, Jeffrey J.] Emory Univ, Sch Med, Dept Neurosurg, Atlanta, GA USA.
   [Sweeney, Alex D.] Baylor Coll Med, Bobby R Alford Dept Otolaryngol Head & Neck Surg, Houston, TX 77030 USA.
C3 Emory University; Mayo Clinic; Mayo Clinic; Emory University; Baylor
   College of Medicine
RP Vivas, EX (通讯作者)，Emory Univ, Dept Otolaryngol Head & Neck Surg, Med Off Tower,550 Peachtree St,Suite 1135, Atlanta, GA 30308 USA.
EM evivas@emory.edu
RI Vivas, Esther X./AAC-1008-2019
OI Vivas, Esther X./0000-0001-5740-2391
FU Congress of Neurological Surgeons (CNS) and the Section on Tumors
FX Sponsored by: Congress of Neurological Surgeons (CNS) and the Section on
   Tumors.
NR 0
TC 29
Z9 34
U1 1
U2 5
PU OXFORD UNIV PRESS INC
PI CARY
PA JOURNALS DEPT, 2001 EVANS RD, CARY, NC 27513 USA
SN 0148-396X
EI 1524-4040
J9 NEUROSURGERY
JI Neurosurgery
PD FEB
PY 2018
VL 82
IS 2
BP E44
EP E46
DI 10.1093/neuros/nyx513
PG 3
WC Clinical Neurology; Surgery
WE Science Citation Index Expanded (SCI-EXPANDED)
SC Neurosciences & Neurology; Surgery
GA FV0DJ
UT WOS:000424225800005
PM 29309641
OA Bronze
DA 2023-08-27
ER

PT J
AU Eto, T
   Kato, J
   Kitamura, K
AF Eto, T
   Kato, J
   Kitamura, K
TI Regulation of production and secretion of adrenomedullin in the
   cardiovascular system
SO REGULATORY PEPTIDES
LA English
DT Article
DE shear stress; stretch; angiotensin II; endothelin-1; atrial natriuretic
   peptide
ID CENTRAL-NERVOUS-SYSTEM; TUMOR-NECROSIS-FACTOR; PROTEIN-KINASE-C;
   ANGIOTENSIN-II; GENE-EXPRESSION; SMOOTH-MUSCLE; PLASMA ADRENOMEDULLIN;
   NATRIURETIC-PEPTIDE; VENTRICULAR ADRENOMEDULLIN; OXIDATIVE STRESS
AB Adrenomedullin (AM) has multi-functional properties, of which the vasodilatory hypotensive effect is the most characteristic. AM and its gene are ubiquitous in a variety of tissues and organs, in the cardiovascular system, as well as the adrenal medulla. AM secretion, especially in cardiovascular tissues, is regulated mainly by mechanical stressors such as shear stress, inflammatory cytokines such as interleukin (IL)-1, tumor necrosis factor (TNF), and lipopolysaccharide (LPS), hormones such as angiotensin (Ang) II and endothelin (ET)-1, and metabolic factors such as hypoxia, ischemia, or hyperglycemia. Elevation of plasma AM due to overproduction in response to one or more of these stimuli in pathological conditions may explain the raised plasma AM levels present in cardiovascular and renal diseases such as congestive heart failure, myocardial infarction, hypertension, chronic renal failure, stroke, diabetes mellitus, and septic shock. In addition to shear stress, stretching of cardiomyocytes may be another mechanical stimulus for AM synthesis and secretion. Our recent studies have shown the importance of aldosterone and additional hormonal factor on AM secretion in vascular wall. (C) 2003 Published by Elsevier Science B.V.
C1 Miyazaki Med Coll, Dept Internal Med 1, Miyazaki 8891692, Japan.
C3 University of Miyazaki
RP Eto, T (通讯作者)，Miyazaki Med Coll, Dept Internal Med 1, 5200 Kihara, Miyazaki 8891692, Japan.
EM keto@post.miyazaki-med.ac.jp
CR Ando K, 1998, HYPERTENS RES-CLIN E, V21, P187, DOI 10.1291/hypres.21.187
   Asada Y, 1999, HISTOCHEM CELL BIOL, V112, P185, DOI 10.1007/s004180050406
   Autelitano DJ, 2001, CARDIOVASC RES, V51, P255, DOI 10.1016/S0008-6363(01)00318-2
   Charles CJ, 2000, J CARDIOVASC PHARM, V36, P526, DOI 10.1097/00005344-200010000-00017
   Chun TH, 1997, HYPERTENSION, V29, P1296, DOI 10.1161/01.HYP.29.6.1296
   Chun TH, 2000, J HYPERTENS, V18, P575, DOI 10.1097/00004872-200018050-00010
   Cormier-Regard S, 1998, J BIOL CHEM, V273, P17787, DOI 10.1074/jbc.273.28.17787
   Eto T, 1999, CLIN EXP PHARMACOL P, V26, P371, DOI 10.1046/j.1440-1681.1999.03047.x
   Eto T, 2001, PEPTIDES, V22, P1693, DOI 10.1016/S0196-9781(01)00513-7
   Foldes G, 2001, ENDOCRINOLOGY, V142, P4256, DOI 10.1210/en.142.10.4256
   Hayashi M, 1999, BIOCHEM BIOPH RES CO, V258, P453, DOI 10.1006/bbrc.1999.0664
   Hirano S, 2000, J CARD FAIL, V6, P120, DOI 10.1054/jcaf.2000.7277
   Hirayama N, 1999, LIFE SCI, V64, P2505, DOI 10.1016/S0024-3205(99)00208-8
   Hofbauer KH, 2000, AM J PHYSIOL-REG I, V278, pR513, DOI 10.1152/ajpregu.2000.278.2.R513
   HOSAKA M, 1991, J BIOL CHEM, V266, P12127
   ICHIKI Y, 1995, J BIOCHEM-TOKYO, V118, P765, DOI 10.1093/oxfordjournals.jbchem.a124978
   ICHIKI Y, 1994, FEBS LETT, V338, P6, DOI 10.1016/0014-5793(94)80106-1
   IMAI T, 1995, ENDOCRINOLOGY, V136, P1544, DOI 10.1210/en.136.4.1544
   Ishimitsu T, 1998, BIOCHEM BIOPH RES CO, V243, P463, DOI 10.1006/bbrc.1998.8110
   ISHIMITSU T, 1994, BIOCHEM BIOPH RES CO, V203, P631, DOI 10.1006/bbrc.1994.2229
   Isumi Y, 1998, ENDOCRINOLOGY, V139, P2552, DOI 10.1210/en.139.5.2552
   Isumi Y, 1998, ENDOCRINOLOGY, V139, P838, DOI 10.1210/en.139.3.838
   Kaiser M, 1998, CLIN SCI, V94, P359, DOI 10.1042/cs0940359
   Kapas S, 2001, J INVEST DERMATOL, V117, P353, DOI 10.1046/j.0022-202x.2001.01426.x
   Kita T, 1998, J HYPERTENS, V16, P2057, DOI 10.1097/00004872-199816121-00030
   KITAMURA K, 1993, BIOCHEM BIOPH RES CO, V192, P553, DOI 10.1006/bbrc.1993.1451
   KITAMURA K, 1993, BIOCHEM BIOPH RES CO, V194, P720, DOI 10.1006/bbrc.1993.1881
   Kitamura K, 2002, MICROSC RES TECHNIQ, V57, P3, DOI 10.1002/jemt.10052
   KOMURO I, 1991, J BIOL CHEM, V266, P1265
   Kubo A, 1998, J BIOL CHEM, V273, P16730, DOI 10.1074/jbc.273.27.16730
   Lai KN, 1998, BIOCHEM BIOPH RES CO, V244, P567, DOI 10.1006/bbrc.1998.8167
   Luodonpaa M, 2001, PEPTIDES, V22, P1859, DOI 10.1016/S0196-9781(01)00505-8
   Miller MJ, 1996, J BIOL CHEM, V271, P23345
   MINAMINO N, 1995, BIOCHEM BIOPH RES CO, V211, P686, DOI 10.1006/bbrc.1995.1866
   Mishima K, 2001, BIOCHEM BIOPH RES CO, V287, P264, DOI 10.1006/bbrc.2001.5572
   Montuenga LM, 1998, ENDOCRINOLOGY, V139, P3946, DOI 10.1210/en.139.9.3946
   Morimoto A, 1999, HYPERTENSION, V33, P1146, DOI 10.1161/01.HYP.33.5.1146
   Nishikimi T, 2001, PEPTIDES, V22, P1867, DOI 10.1016/S0196-9781(01)00506-X
   Nishimura J, 1997, BRIT J PHARMACOL, V120, P193, DOI 10.1038/sj.bjp.0700881
   Owada A, 1997, AM J PHYSIOL-RENAL, V272, pF691, DOI 10.1152/ajprenal.1997.272.6.F691
   Petrie MC, 2000, J HYPERTENS, V18, P61, DOI 10.1097/00004872-200018010-00009
   Rebuffat P, 2002, INT J MOL MED, V9, P119
   Rocha R, 2000, ENDOCRINOLOGY, V141, P3871, DOI 10.1210/en.141.10.3871
   Romppanen H, 2001, HYPERTENSION, V37, P84, DOI 10.1161/01.HYP.37.1.84
   Romppanen H, 1997, ENDOCRINOLOGY, V138, P2636, DOI 10.1210/endo.138.6.9106
   Rossler A, 1999, HYPERTENSION, V34, P1147, DOI 10.1161/01.HYP.34.5.1147
   Saito T, 2001, AM J PHYSIOL-HEART C, V281, pH1364, DOI 10.1152/ajpheart.2001.281.3.H1364
   SAKATA J, 1993, BIOCHEM BIOPH RES CO, V195, P921, DOI 10.1006/bbrc.1993.2132
   Satoh F, 1996, NEUROSCI LETT, V203, P207, DOI 10.1016/0304-3940(95)12294-X
   Serrano J, 2000, BRAIN RES, V853, P245, DOI 10.1016/S0006-8993(99)02273-8
   Shan J, 2001, J COMP NEUROL, V432, P88, DOI 10.1002/cne.1090
   Sheppard KE, 2002, ENDOCRINOLOGY, V143, P198, DOI 10.1210/en.143.1.198
   Shimosawa T, 2002, CIRCULATION, V105, P106, DOI 10.1161/hc0102.101399
   Shinoki N, 1998, J CELL BIOCHEM, V71, P109, DOI 10.1002/(SICI)1097-4644(19981001)71:1<109::AID-JCB11>3.0.CO;2-I
   So SB, 1996, LIFE SCI, V58, pPL309, DOI 10.1016/0024-3205(96)00146-4
   SUGO S, 1995, BIOCHEM BIOPH RES CO, V207, P25, DOI 10.1006/bbrc.1995.1148
   SUGO S, 1995, FEBS LETT, V369, P311, DOI 10.1016/0014-5793(95)00769-6
   SUGO S, 1994, BIOCHEM BIOPH RES CO, V201, P1160, DOI 10.1006/bbrc.1994.1827
   SUGO S, 1994, BIOCHEM BIOPH RES CO, V203, P719, DOI 10.1006/bbrc.1994.2241
   TAKEDA Y, 1995, HYPERTENSION, V25, P170, DOI 10.1161/01.HYP.25.2.170
   TANAKA M, 1995, INTERNAL MED, V34, P728, DOI 10.2169/internalmedicine.34.728
   Tomoda Y, 2001, CARDIOVASC RES, V49, P721, DOI 10.1016/S0008-6363(00)00291-1
   Troughton RW, 2001, CLIN SCI, V101, P103, DOI 10.1042/CS20010028
   Tsuruda T, 2000, HYPERTENSION, V35, P1210, DOI 10.1161/01.HYP.35.6.1210
   Tsuruda T, 2001, J HYPERTENS, V19, P757, DOI 10.1097/00004872-200104000-00013
   Tsuruda T, 2001, LIFE SCI, V69, P239, DOI 10.1016/S0024-3205(01)01119-5
   Tsuruda T, 1998, HYPERTENSION, V31, P505, DOI 10.1161/01.HYP.31.1.505
   Tsuruda T, 1999, CARDIOVASC RES, V43, P958, DOI 10.1016/S0008-6363(99)00122-4
   Uemura T, 2002, J HYPERTENS, V20, P1209, DOI 10.1097/00004872-200206000-00035
   Ueta Y, 1995, NEUROSCI LETT, V202, P37, DOI 10.1016/0304-3940(95)12204-4
   van Bilsen M, 1997, CARDIOVASC RES, V36, P310, DOI 10.1016/S0008-6363(97)00239-3
   Vesely DL, 1996, LIFE SCI, V59, P243, DOI 10.1016/0024-3205(96)00290-1
   WANG XK, 1995, P NATL ACAD SCI USA, V92, P11480, DOI 10.1073/pnas.92.25.11480
   WASHIMINE H, 1995, HISTOCHEM CELL BIOL, V103, P251, DOI 10.1007/BF01457408
   Yamakawa H, 2000, AM J PHYSIOL-HEART C, V279, pH2939, DOI 10.1152/ajpheart.2000.279.6.H2939
   YAMAZAKI T, 1995, CIRC RES, V77, P258, DOI 10.1161/01.RES.77.2.258
   Yoshihara F, 2000, AM J PHYSIOL-HEART C, V278, pH633, DOI 10.1152/ajpheart.2000.278.2.H633
   Yotsumoto S, 1998, DEV BIOL, V203, P264, DOI 10.1006/dbio.1998.9073
NR 78
TC 73
Z9 76
U1 0
U2 7
PU ELSEVIER SCIENCE BV
PI AMSTERDAM
PA PO BOX 211, 1000 AE AMSTERDAM, NETHERLANDS
SN 0167-0115
EI 1873-1686
J9 REGUL PEPTIDES
JI Regul. Pept.
PD APR 15
PY 2003
VL 112
IS 1-3
BP 61
EP 69
DI 10.1016/S0167-0115(03)00023-5
PG 9
WC Endocrinology & Metabolism; Physiology
WE Science Citation Index Expanded (SCI-EXPANDED)
SC Endocrinology & Metabolism; Physiology
GA 669LP
UT WOS:000182353000009
PM 12667626
DA 2023-08-27
ER

PT J
AU Ren, GP
   Shi, SF
   Yu, XR
AF Ren, GP
   Shi, SF
   Yu, XR
TI Collecting duct carcinoma of the kidney
SO CHINESE MEDICAL JOURNAL
LA English
DT Article
AB Objective To describe the clinical, pathologic and immunohistochemical charact
   Methods Five cases of CDC (3 males and 2 females, aged 41 to 67 years) were identified between January, 1990 and December, 1994. Routine histopathologic study and immunohistochemical examinations of the surgical specimens were performed.
   Results Four patients underwent radical nephrectomy: 3 have been alive without evidence of recurrence for 3 months, 2 years and 2.5 years, respectively after the operation. Bone metastasis was noted 2 months after the operation in 1 case. One patient Res submitted to simple nephrectomy because of extensive regional node involvement and died of lung metastasis 14 months after the surgery. Grossly, the tumors were usually grey-whitish in color and located in the renal medulla. Microscopically, the characteristic structure of tubulo-papillary pattern could be identified. Marked desmoplastic reaction was noted and atypical hyperplastic changes were found in the adjacent collecting ducts. Immunohistochemical studies revealed positive results to epithelial membrane antigen, high molecular weight cytokeratin and peanut agglutinin.
   Conclusion CDC of the kidney is a rare disease with a poor prognosis. Radical nephrectomy is recommended even if the tumor is small.
C1 ZHEJIANG MED UNIV, FIRST AFFILIATED HOSP, DEPT UROL, HANGZHOU 310003, PEOPLES R CHINA.
C3 Zhejiang University
RP Ren, GP (通讯作者)，ZHEJIANG MED UNIV, FIRST AFFILIATED HOSP, DEPT PATHOL, HANGZHOU 310003, PEOPLES R CHINA.
CR AIZAWA S, 1987, ACTA PATHOL JAPON, V37, P567
   DIMOPOULOS MA, 1993, BRIT J UROL, V71, P388, DOI 10.1111/j.1464-410X.1993.tb15978.x
   FLEMING S, 1987, HISTOPATHOLOGY, V11, P157, DOI 10.1111/j.1365-2559.1987.tb02619.x
   FLEMING S, 1986, HISTOPATHOLOGY, V10, P1131, DOI 10.1111/j.1365-2559.1986.tb02553.x
   GU FL, 1991, SCAND J UROL NEPHROL, P203
   GU FL, 1993, UROLOGIC SURG, P478
   JUAN R, 1989, ACKERMANS SURG PATHO, V1, P875
   KENNEDY SM, 1988, LAB INVEST, V58, pA47
   KENNEDY SM, 1990, HUM PATHOL, V21, P449, DOI 10.1016/0046-8177(90)90209-N
   MOSTOFI FK, 1981, INT HISTOLOGIC CLASS, P18
NR 10
TC 1
Z9 5
U1 0
U2 1
PU LIPPINCOTT WILLIAMS & WILKINS
PI PHILADELPHIA
PA TWO COMMERCE SQ, 2001 MARKET ST, PHILADELPHIA, PA 19103 USA
SN 0366-6999
EI 2542-5641
J9 CHINESE MED J-PEKING
JI Chin. Med. J.
PD SEP
PY 1997
VL 110
IS 9
BP 720
EP 722
PG 3
WC Medicine, General & Internal
WE Science Citation Index Expanded (SCI-EXPANDED)
SC General & Internal Medicine
GA XZ266
UT WOS:A1997XZ26600026
PM 9642334
DA 2023-08-27
ER

PT J
AU Wang, MX
   Cheng, XY
   Jin, MM
   Cao, YL
   Yang, YP
   Wang, JD
   Li, Q
   Wang, F
   Hu, LF
   Liu, CF
AF Wang, Mei-Xia
   Cheng, Xiao-Yu
   Jin, Mengmeng
   Cao, Yu-Lan
   Yang, Ya-Ping
   Wang, Jian-Da
   Li, Qian
   Wang, Fen
   Hu, Li-Fang
   Liu, Chun-Feng
TI TNF compromises lysosome acidification and reduces alpha-synuclein
   degradation via autophagy in dopaminergic cells
SO EXPERIMENTAL NEUROLOGY
LA English
DT Article
DE TNF; alpha-Synuclein; Autophagy; Lysosome acidification; Dopaminergic
   cells
ID NECROSIS-FACTOR RECEPTOR; PARKINSONS-DISEASE; ALZHEIMERS-DISEASE;
   TARGETING TNF; NEURONS; MTORC1; BRAINS; ACTIVATION; SURVIVAL; MODELS
AB Tumor necrosis factor-alpha (TNF) is increasingly implicated as a critical pro-inflammatory cytokine involved in chronic inflammation and neurodegeneration of Parkinson's disease (PD). However, the cellular and molecular events that lead to dopaminergic neuron degeneration are not fully understood. In this study, we demonstrated that microglia-released and recombinant TNF disrupted alpha-synuclein (alpha-SYN) degradation and caused its accumulation in PC12 cells and midbrain neurons. At subtoxic doses, recombinant TNF was found to increase the number of LC3 puncta dots and LC3II protein level, associated with the increases of P62 protein level. Inhibition of lysosomal degradation with Bafilomycin A1 pretreatment abrogated the TNF-induced elevation in LC3II protein level whereas autophagy inhibitor 3-methyladenine did not affect it Moreover, TNF led to a marked increase in the number of yellow LC3 dots with a marginal elevation in red-only dots in RFP-GFP-tandem fluorescent LO (tf-LC3) transfected PC12 cells, implying the impairment in autophagic flux. Furthermore, TNF treatment reduced lysosomal acidification, as LysoTracker Red fluorescence and LysoSensor fluorescence shift from blue to yellow was markedly decreased in TNF-treated PC12 cells. Co-treatment with mammalian target of rapamycin kinase complex 1 (mTORC1) inhibitor PP242, which activated transcription factor EB (TFEB) signaling and lysosome biogenesis, partially rescued the accumulation of alpha-SYN in PC12 cells and midbrain neurons. Taken together, our results demonstrated that at subtoxic levels, TNF was able to impair autophagic flux and result in alpha-SYN accumulation by compromising lysosomal acidification in dopaminergic cells. This may represent a novel mechanism for TNF-induced dopaminergic neuron degeneration in PD. (C) 2015 Elsevier Inc. All rights reserved.
C1 [Wang, Mei-Xia; Cheng, Xiao-Yu; Jin, Mengmeng; Cao, Yu-Lan; Yang, Ya-Ping; Wang, Jian-Da; Liu, Chun-Feng] Soochow Univ, Affiliated Hosp 2, Dept Neurol, Jiangsu Key Lab Translat Res & Therapy Neuropsych, Suzhou 215004, Peoples R China.
   [Wang, Mei-Xia; Cheng, Xiao-Yu; Jin, Mengmeng; Cao, Yu-Lan; Wang, Jian-Da; Li, Qian; Wang, Fen; Hu, Li-Fang; Liu, Chun-Feng] Soochow Univ, Inst Neurosci, Suzhou 215123, Peoples R China.
   [Li, Qian; Hu, Li-Fang] Soochow Univ, Dept Pharmacol, Coll Pharmaceut Sci, Suzhou 215123, Peoples R China.
   [Yang, Ya-Ping; Liu, Chun-Feng] Beijing Key Lab Parkinsons Dis, Beijing 100053, Peoples R China.
C3 Soochow University - China; Soochow University - China; Soochow
   University - China
RP Hu, LF (通讯作者)，Soochow Univ, Dept Pharmacol, 199 Ren Ai Rd,Suzhou Ind Pk, Suzhou 215123, Peoples R China.
EM hulifang@suda.edu.cn; liucf@suda.edu.cn
RI Hu, Li-Fang/ABD-9621-2021; Hu, Li-Fang/S-3153-2019; fen,
   wang/F-5295-2013
OI Hu, Li-Fang/0000-0001-8326-7779; Hu, Li-Fang/0000-0001-8326-7779; fen,
   wang/0000-0003-1348-7455; Liu, Chun-Feng/0000-0002-8364-0219; Jin,
   Mengmeng/0000-0002-2749-8000
FU National Basic Research Program of China (973 Program) [2011CB510003];
   National Natural Science Foundation of China [81171213, 81301091,
   81171212]; Jiangsu Provincial Special Program of Medical Science
   [BL2014042]; Natural Science Foundation of Jiangsu Province of China
   [BK2011294]; Priority Academic Program Development of Jiangsu Higher
   Education Institutions (PAPD)
FX DN-TNF (XPro (R) 1595) was a kind gift from Xencor, Inc. This work was
   supported by grants from the National Basic Research Program of China
   (973 Program, 2011CB510003), the National Natural Science Foundation of
   China (81171213, 81301091 and 81171212), Jiangsu Provincial Special
   Program of Medical Science (BL2014042), and the Natural Science
   Foundation of Jiangsu Province of China (BK2011294). This was also
   partly supported by the Priority Academic Program Development of Jiangsu
   Higher Education Institutions (PAPD).
CR Ahmed I, 2012, J NEUROSCI, V32, P16503, DOI 10.1523/JNEUROSCI.0209-12.2012
   Alvarez-Erviti L, 2010, ARCH NEUROL-CHICAGO, V67, P1464, DOI 10.1001/archneurol.2010.198
   Anglade P, 1997, HISTOL HISTOPATHOL, V12, P25
   Appelqvist H, 2013, J MOL CELL BIOL, V5, P214, DOI 10.1093/jmcb/mjt022
   Bialecka M, 2008, PARKINSONISM RELAT D, V14, P636, DOI 10.1016/j.parkreldis.2008.02.001
   Cheng X, 2014, DRUG DISCOV TODAY, V19, P1822, DOI 10.1016/j.drudis.2014.06.029
   Cheng X, 2010, J ALZHEIMERS DIS, V19, P621, DOI 10.3233/JAD-2010-1253
   Dauer W, 2003, NEURON, V39, P889, DOI 10.1016/S0896-6273(03)00568-3
   Deng YY, 2014, PLOS ONE, V9, DOI 10.1371/journal.pone.0087420
   Frankola KA, 2011, CNS NEUROL DISORD-DR, V10, P391
   He P, 2007, J CELL BIOL, V178, P829, DOI 10.1083/jcb.200705042
   Hirsch Etienne C, 2012, Parkinsonism Relat Disord, V18 Suppl 1, pS210, DOI 10.1016/S1353-8020(11)70065-7
   Imamura K, 2005, ACTA NEUROPATHOL, V109, P141, DOI 10.1007/s00401-004-0919-y
   Kajiwara K, 2005, CELL TRANSPLANT, V14, P665, DOI 10.3727/000000005783982639
   Lee JY, 2010, EMBO J, V29, P969, DOI 10.1038/emboj.2009.405
   Martina JA, 2012, AUTOPHAGY, V8, P903, DOI 10.4161/auto.19653
   McGuire SO, 2001, EXP NEUROL, V169, P219, DOI 10.1006/exnr.2001.7688
   Patel JR, 2008, J NEUROSCI RES, V86, P2303, DOI 10.1002/jnr.21663
   Porter K, 2013, AUTOPHAGY, V9, P581, DOI 10.4161/auto.23568
   Qian Jin-jun, 2008, Xi Bao Yu Fen Zi Mian Yi Xue Za Zhi, V24, P23
   Sanchez-Danes A, 2012, EMBO MOL MED, V4, P380, DOI 10.1002/emmm.201200215
   Sardiello M, 2009, SCIENCE, V325, P473, DOI 10.1126/science.1174447
   Settembre C, 2012, EMBO J, V31, P1095, DOI 10.1038/emboj.2012.32
   Shen Y, 1997, J BIOL CHEM, V272, P3550, DOI 10.1074/jbc.272.6.3550
   Sriram K, 2002, FASEB J, V16, P1474, DOI 10.1096/fj.02-0216fje
   Varani K, 2010, FASEB J, V24, P587, DOI 10.1096/fj.09-141044
   Yang LB, 2002, J NEUROSCI, V22, P3025, DOI 10.1523/JNEUROSCI.22-08-03025.2002
   Zheng H.F., 2013, PLOS ONE, V6, P8
   Zhou J, 2013, AUTOPHAGY, V9, P803, DOI 10.4161/auto.23965
   Zhou J, 2013, CELL RES, V23, P508, DOI 10.1038/cr.2013.11
NR 30
TC 41
Z9 41
U1 3
U2 25
PU ACADEMIC PRESS INC ELSEVIER SCIENCE
PI SAN DIEGO
PA 525 B ST, STE 1900, SAN DIEGO, CA 92101-4495 USA
SN 0014-4886
EI 1090-2430
J9 EXP NEUROL
JI Exp. Neurol.
PD SEP
PY 2015
VL 271
BP 112
EP 121
DI 10.1016/j.expneurol.2015.05.008
PG 10
WC Neurosciences
WE Science Citation Index Expanded (SCI-EXPANDED)
SC Neurosciences & Neurology
GA CT2JG
UT WOS:000362627200012
PM 26001614
DA 2023-08-27
ER

PT J
AU Maric, A
   Katalinic, D
   Sobocan, N
   Vrkljan, M
   Solter, M
   Zjacic-Rotkvic, V
AF Maric, Andreja
   Katalinic, Darko
   Sobocan, Nikola
   Vrkljan, Milan
   Solter, Miljenko
   Zjacic-Rotkvic, Vanja
TI Long-term octreotide treatment is an alternative to adrenalectomy in
   patients with bilateral pheochromocytoma in the multiple endocrine
   neoplasia type 2A syndrome - Case report and literature review
SO ENDOCRINOLOGIST
LA English
DT Article
DE bilateral pheochromocytoma; MEN 2A syndrome; laparoscopic adrenalectomy;
   octreotide treatment
ID MEDULLARY-THYROID CARCINOMA; THERAPY; MUTATIONS; PHENOTYPE
AB Pheochromocytoma, a rare turner arising from catecholamine-producing chromaffin cells in the adrenal medulla, can appear sporadically or be a part of a tumor syndrome, including multiple endocrine neoplasia type 2 (MEN 2). MEN 2 is a rare disorder characterized by the presence of medullary thyroid carcinoma (MTC) with pheochromocytoma and/or primary hyperparathyroidism. Clinical presentation requires biochemical confirmation of catecholamine oversecretion, followed by anatomic localization methods (computed tomography, magnetic resonance) and functional diagnostic procedures (metaiodobenzlguanidine scintigraphy, In-111-labeled octreotide), allowing the possibilities for radiotherapy in some cases. Laparoscopic adrenalectomy is the "standard" treatment for benign pheochromocytoma, including the bilateral forms. We present a case of a 35-year-old woman patient with a history of MTC and giant bilateral pheochromocytomas (left adrenal turner: 11 X 9 cm, right adrenal tumor: 4 X 3 cm in size on magnetic resonance, respectively). She had Multiple endocrine neoplasia type 2A confirmed by genetic testing. Because of religious reasons, patient refused surgical treatment. In-111-labeled scintigraphy was performed, which suggested the use of subcutaneous octreotide as,in alternative to surgical therapy. We report 24 months Of Successful treatment with octreotide, which improved symptoms, decreased hormone secretion, and slightly induced a reduction in size of the tumor. Our case shows that an octreotide treatment of pheochromocytoma can be an acceptable alternative to surgery when operation is not possible.
C1 [Maric, Andreja; Katalinic, Darko; Sobocan, Nikola; Vrkljan, Milan; Solter, Miljenko; Zjacic-Rotkvic, Vanja] Sisters Char Univ Hosp, Div Endocrinology Diabet & Metab Dis, Dept Internal Med, Zagreb 10000, Croatia.
RP Katalinic, D (通讯作者)，Sisters Char Univ Hosp, Div Endocrinology Diabet & Metab Dis, Dept Internal Med, Zagreb 10000, Croatia.
EM darkodominik@yahoo.com
RI Katalinic, MD, PhD., Assoc. Prof. Darko/AAD-5923-2019
OI Katalinic, MD, PhD., Assoc. Prof. Darko/0000-0002-4433-338X
CR Amar L, 2005, J CLIN ONCOL, V23, P8812, DOI 10.1200/JCO.2005.03.1484
   Bornstein SR, 2006, ANN NY ACAD SCI, V1073, P94, DOI 10.1196/annals.1353.010
   Bravo EL, 2003, ENDOCR REV, V24, P539, DOI 10.1210/er.2002-0013
   Eng C, 1996, JAMA-J AM MED ASSOC, V276, P1575, DOI 10.1001/jama.276.19.1575
   FRANKRAUE K, 1993, HORM METAB RES, V27, P44
   Gimenez-Roqueplo AP, 2006, CLIN ENDOCRINOL, V65, P699, DOI 10.1111/j.1365-2265.2006.02714.x
   Gockel I, 2006, CHIRURG, V77, P70, DOI 10.1007/s00104-005-1105-z
   Grossrubatscher E, 2006, CLIN ENDOCRINOL, V65, P287, DOI 10.1111/j.1365-2265.2006.02591.x
   Iihara Masatoshi, 2005, Nihon Geka Gakkai Zasshi, V106, P479
   Knezevic Nikola, 2006, Lijec Vjesn, V128, P384
   MAHLER C, 1990, CLIN ENDOCRINOL, V33, P261, DOI 10.1111/j.1365-2265.1990.tb00490.x
   Marini F, 2006, ORPHANET J RARE DIS, V1, DOI 10.1186/1750-1172-1-45
   MULLIGAN LM, 1995, J INTERN MED, V238, P343, DOI 10.1111/j.1365-2796.1995.tb01208.x
   Mundschenk J, 2003, J CLIN ENDOCR METAB, V88, P5150, DOI 10.1210/jc.2003-030262
   Pacak K, 2007, NAT CLIN PRACT ENDOC, V3, P92, DOI 10.1038/ncpendmet0396
   Plouin PF, 2006, BEST PRACT RES CL EN, V20, P421, DOI 10.1016/j.beem.2006.07.004
   Punales MK, 2003, J CLIN ENDOCR METAB, V88, P2644, DOI 10.1210/jc.2002-021422
   Rufini V, 2006, SEMIN NUCL MED, V36, P228, DOI 10.1053/j.semnuclmed.2006.03.007
   Rufini Vittoria, 2000, Rays (Rome), V25, P273
   Scholz T, 2007, J CLIN ENDOCR METAB, V92, P1217, DOI 10.1210/jc.2006-1544
   SMID WM, 1992, NETH J MED, V40, P240
   Troncone L, 1997, ANTICANCER RES, V17, P1823
   Unger N, 2006, MED KLIN, V101, P170
   Vainas I, 2004, J EXP CLIN CANC RES, V23, P549
   van der Harst E, 2001, J CLIN ENDOCR METAB, V86, P685, DOI 10.1210/jc.86.2.685
   Zapanti E, 2006, ANN NY ACAD SCI, V1088, P346, DOI 10.1196/annals.1366.022
NR 26
TC 1
Z9 1
U1 1
U2 4
PU LIPPINCOTT WILLIAMS & WILKINS
PI PHILADELPHIA
PA TWO COMMERCE SQ, 2001 MARKET ST, PHILADELPHIA, PA 19103 USA
SN 1051-2144
EI 1539-9192
J9 ENDOCRINOLOGIST
JI Endocrinologist
PD SEP-OCT
PY 2008
VL 18
IS 5
BP 226
EP 229
DI 10.1097/TEN.0b013e318189572a
PG 4
WC Endocrinology & Metabolism
WE Science Citation Index Expanded (SCI-EXPANDED)
SC Endocrinology & Metabolism
GA 351ZH
UT WOS:000259464300008
DA 2023-08-27
ER

PT J
AU Deriu, F
   Ginatempo, F
   Manca, A
AF Deriu, Franca
   Ginatempo, Francesca
   Manca, Andrea
TI Enhancing research quality of studies on VEMPs in central neurological
   disorders: a scoping review
SO JOURNAL OF NEUROPHYSIOLOGY
LA English
DT Review
DE bias; case control; research design; research methodology; vestibular
   evoked myogenic potentials (VEMP)
ID EVOKED MYOGENIC POTENTIALS; TEST-RETEST RELIABILITY; BRAIN-STEM;
   MULTIPLE-SCLEROSIS; VESTIBULAR MIGRAINE; DIAGNOSTIC-VALUE;
   VESTIBULOMASSETERIC REFLEX; PARKINSONS-DISEASE; SYSTEMATIC REVIEWS;
   POWER CALCULATIONS
AB Common pitfalls in vestibular-evoked myogenic potential (VEMP) recording methods have been extensively outlined by several reviews. Conversely, the robustness of research methodology employed for the design and conduct of VEMP studies has never been appraised. To fill this void, we conducted a scoping review to map and evaluate the overall quality of the existing literature on VEMPs in central neurological disorders. Five databases were searched from inception to October 2018 for case-control studies on multiple sclerosis (MS), cerebellar and/or brainstem strokes, Parkinson's disease (PD), migraine, and tumors of the cerebellopontine angle. Study quality was assessed using the Agency for Healthcare Research and Quality criteria (AHRQ). The 11-criteria AHRQ scoring system revealed that PD studies achieved a score of 5/11, migraine and cerebellar and/or brainstem stroke a score of 4/11, MS and tumors of the cerebellopontine angle a score of 3/11. Age was found to be one of the main sources of case-control imbalance: compared with controls, cases were significantly older with a 3.6-yr difference in MS studies, 6 yr in PD, up to 12 yr in stroke and tumors. Regardless of pathological condition, case-control groups were found unmatched also by gender. Post hoc power calculations revealed that 53% of the studies achieved the minimum statistical power of 80%. This scoping review revealed low research quality across the literature on VEMPs in central neurological disorders. Scoping lines are provided on actions to be undertaken in future studies to establish a common methodological platform and enhance the quality of research in this field.
   NEW & NOTEWORTHY Robust methodology is a prerequisite for any type of research, particularly for observational designs such as those employed in vestibular-evoked myogenic potential (VEMP) research. On these premises, this scoping review provides methodological guidelines to improve validity, accuracy and consistency of clinical outcomes from VEMP studies involving central nervous system disorders. In fact, the high risk for bias that is inherent to poor methodology threatens the validity of the findings of works that are technically sound but methodologically flawed.
C1 [Deriu, Franca; Ginatempo, Francesca; Manca, Andrea] Univ Sassari, Dept Biomed Sci, Viale S Pietro 43-B, I-07100 Sassari, Italy.
C3 University of Sassari
RP Deriu, F (通讯作者)，Univ Sassari, Dept Biomed Sci, Viale S Pietro 43-B, I-07100 Sassari, Italy.
EM deriuf@uniss.it
RI Ginatempo, Francesca/AAB-7750-2022; Deriu, Franca/D-3049-2018; Manca,
   Andrea/C-9558-2018
OI Ginatempo, Francesca/0000-0002-8424-6037; Deriu,
   Franca/0000-0001-8235-6091; Manca, Andrea/0000-0002-7697-5352
CR Agrawal Y, 2012, OTOL NEUROTOL, V33, P832, DOI 10.1097/MAO.0b013e3182545061
   Ahn BH, 2011, J NEUROL SCI, V307, P114, DOI 10.1016/j.jns.2011.04.027
   Aidar Renata Chade, 2005, Braz J Otorhinolaryngol, V71, P48
   Alpini D, 2004, MULT SCLER, V10, P316, DOI 10.1191/1352458504ms1041oa
   Alvarez JC, 1998, ANAT RECORD, V251, P431
   Baier B, 2009, ANN NY ACAD SCI, V1164, P324, DOI 10.1111/j.1749-6632.2009.03868.x
   Bandini F, 2004, J NEUROL, V251, P617, DOI 10.1007/s00415-004-0378-3
   Beckerman H, 2001, QUAL LIFE RES, V10, P571, DOI 10.1023/A:1013138911638
   Boldingh MI, 2011, CEPHALALGIA, V31, P1211, DOI 10.1177/0333102411409074
   CHALMERS TC, 1983, NEW ENGL J MED, V309, P1358, DOI 10.1056/NEJM198312013092204
   Chiarovano E, 2014, PLOS ONE, V9, DOI 10.1371/journal.pone.0105026
   Choi SY, 2017, NEUROLOGY, V89, P2476, DOI 10.1212/WNL.0000000000004745
   Cohen J., 1988, STAT POWER ANAL BEHA, V2nd
   Cohen J., 1965, HDB CLIN PSYCHOL, P95
   Colebatch JG, 2013, CLIN NEUROPHYSIOL, V124, P2066, DOI 10.1016/j.clinph.2013.04.337
   Colebatch JG, 2012, CLIN NEUROPHYSIOL, V123, P1693, DOI 10.1016/j.clinph.2012.02.064
   COLEBATCH JG, 1992, NEUROLOGY, V42, P1635, DOI 10.1212/WNL.42.8.1635
   COLEBATCH JG, 1994, J NEUROL NEUROSUR PS, V57, P190, DOI 10.1136/jnnp.57.2.190
   De Natale ER, 2019, CLIN NEUROPHYSIOL, V130, P1511, DOI 10.1016/j.clinph.2019.05.021
   De Natale ER, 2015, CLIN NEUROPHYSIOL, V126, P1871, DOI 10.1016/j.clinph.2014.12.017
   de Natale ER, 2015, NEUROL SCI, V36, P995, DOI 10.1007/s10072-014-2054-4
   de Natale ER, 2018, FRONT NEUROL, V9, DOI 10.3389/fneur.2018.00911
   Delgado-Rodriguez M, 2004, J EPIDEMIOL COMMUN H, V58, P635, DOI 10.1136/jech.2003.008466
   Deriu F, 2005, J NEUROPHYSIOL, V93, P2739, DOI 10.1152/jn.01005.2004
   Deriu F, 2003, J PHYSIOL-LONDON, V553, P267, DOI 10.1113/jphysiol.2003.047274
   Deriu F, 2007, J PHYSIOL-LONDON, V580, P195, DOI 10.1113/jphysiol.2006.123240
   Deriu F, 2016, CLIN NEUROPHYSIOL, V127, P2020, DOI 10.1016/j.clinph.2016.01.020
   Deriu F, 2010, CLIN NEUROPHYSIOL, V121, P1690, DOI 10.1016/j.clinph.2009.11.093
   Dvir Z, 2015, J EXERC REHABIL, V11, P67, DOI 10.12965/jer.150199
   Garcia VE, 2013, ACTA OTORRINOLAR ESP, V64, P352, DOI 10.1016/j.otorri.2013.05.006
   Etzioni R, 1999, MED DECIS MAKING, V19, P242, DOI 10.1177/0272989X9901900303
   Faul F, 2007, BEHAV RES METHODS, V39, P175, DOI 10.3758/BF03193146
   Gabelic T, 2015, EUR J NEUROL, V22, P261, DOI 10.1111/ene.12557
   Gabelic T, 2013, J CLIN NEUROPHYSIOL, V30, P86, DOI 10.1097/WNP.0b013e31827eda0c
   Gazioglu S, 2012, CLIN NEUROPHYSIOL, V123, P1872, DOI 10.1016/j.clinph.2012.01.022
   Zuniga MG, 2012, OTOLARYNG HEAD NECK, V146, P788, DOI 10.1177/0194599811434073
   Gozke E, 2010, ACTA NEUROL BELG, V110, P321
   Grimes DA, 2005, LANCET, V365, P1429, DOI 10.1016/S0140-6736(05)66379-9
   Grimes DA, 2002, LANCET, V359, P248, DOI 10.1016/S0140-6736(02)07451-2
   Guise JM, 2017, J CLIN EPIDEMIOL, V90, P43, DOI 10.1016/j.jclinepi.2017.06.016
   Guven H, 2014, NEUROL SCI, V35, P221, DOI 10.1007/s10072-013-1483-9
   Harirchian Mohammad Hossein, 2013, Med Glas (Zenica), V10, P321
   Hickey GL, 2018, EUR J CARDIO-THORAC, V54, P4, DOI 10.1093/ejcts/ezy169
   HOEHN MM, 1967, NEUROLOGY, V17, P427, DOI 10.1212/WNL.17.5.427
   Hoenig JM, 2001, AM STAT, V55, P19, DOI 10.1198/000313001300339897
   Inoue A, 2016, ANN OTO RHINOL LARYN, V125, P931, DOI 10.1177/0003489416665192
   Itoh A, 2001, ACTA OTO-LARYNGOL, P116
   Janes H, 2005, STAT MED, V24, P1321, DOI 10.1002/sim.2021
   Kandemir A, 2013, CLIN NEUROPHYSIOL, V124, P779, DOI 10.1016/j.clinph.2012.09.027
   Karanicolas PJ, 2010, CAN J SURG, V53, P345
   Kavasoglu G, 2018, NEUROL SCI, V39, P365, DOI 10.1007/s10072-017-3215-z
   Khalil LH., 2016, EGYPT J EAR NOSE THR, V17, P11, DOI [10.1016/j.ejenta.2015.05.005, DOI 10.1016/J.EJENTA.2015.05.005]
   Kim CH, 2015, J HEADACHE PAIN, V16, DOI 10.1186/s10194-015-0578-5
   Kim HJ, 2016, J NEUROL, V263, P2424, DOI 10.1007/s00415-016-8276-z
   Kim HJ, 2014, CLIN NEUROPHYSIOL, V125, P1042, DOI 10.1016/j.clinph.2013.10.013
   Kim S, 2010, J NEUROL, V257, P825, DOI 10.1007/s00415-009-5427-5
   Leyssens L, 2017, CLIN NEUROPHYSIOL, V128, P312, DOI 10.1016/j.clinph.2016.11.023
   Carnaba ATL, 2011, BRAZ J OTORHINOLAR, V77, P245, DOI 10.1590/S1808-86942011000200015
   LIPSITZ SR, 1995, J ROY STAT SOC D-STA, V44, P81, DOI 10.2307/2348619
   Magnano I, 2016, NEUROL SCI, V37, P1457, DOI 10.1007/s10072-016-2604-z
   Magnano I, 2014, CLIN NEUROPHYSIOL, V125, P2286, DOI 10.1016/j.clinph.2014.03.016
   Maldonado G, 2002, INT J EPIDEMIOL, V31, P422, DOI 10.1093/ije/31.2.422
   MIETTINEN O, 1974, AM J EPIDEMIOL, V100, P350, DOI 10.1093/oxfordjournals.aje.a112044
   Mohamed ES, 2015, EGYPT J EAR NOSE THR, V16, P139, DOI DOI 10.1016/J.EJENTA.2015.04.001
   Murofushi T, 1998, ARCH OTOLARYNGOL, V124, P509, DOI 10.1001/archotol.124.5.509
   Murofushi T, 2009, CEPHALALGIA, V29, P1259, DOI 10.1111/j.1468-2982.2009.01860.x
   Murofushi T, 2001, ARCH OTOLARYNGOL, V127, P1069, DOI 10.1001/archotol.127.9.1069
   Neuhauser H, 2004, CEPHALALGIA, V24, P83, DOI 10.1111/j.1468-2982.2004.00662.x
   Nguyen KD, 2010, OTOL NEUROTOL, V31, P793, DOI 10.1097/MAO.0b013e3181e3d60e
   Ochi K, 2003, OTOLARYNG HEAD NECK, V129, P655, DOI 10.1016/S0194-5998(03)01578-X
   Oh SY, 2013, CLIN NEUROPHYSIOL, V124, P770, DOI 10.1016/j.clinph.2012.09.026
   Parsa Maryam Sadat, 2015, Med J Islam Repub Iran, V29, P164
   Patko T, 2003, CLIN NEUROPHYSIOL, V114, P1344, DOI 10.1016/S1388-2457(03)00119-6
   Piras G, 2013, EUR ARCH OTO-RHINO-L, V270, P497, DOI 10.1007/s00405-012-2018-3
   Potter-Nerger M, 2015, MOVEMENT DISORD, V30, P584, DOI 10.1002/mds.26114
   Potter-Nerger M, 2012, MOVEMENT DISORD, V27, P1268, DOI 10.1002/mds.25061
   Pollak L, 2006, NEUROPHYSIOL CLIN, V36, P227, DOI 10.1016/j.neucli.2006.08.014
   Pollak L, 2009, NEUROPHYSIOL CLIN, V39, P235, DOI 10.1016/j.neucli.2009.07.001
   POSER CM, 1983, ANN NEUROL, V13, P227, DOI 10.1002/ana.410130302
   Potko T, 2007, MULT SCLER J, V13, P193, DOI 10.1177/1352458506070940
   RICHTER E, 1980, ACTA OTO-LARYNGOL, V90, P199, DOI 10.3109/00016488009131716
   Rosengren SM, 2007, CLIN NEUROPHYSIOL, V118, P2112, DOI 10.1016/j.clinph.2007.05.068
   Rosengren SM, 2019, CLIN NEUROPHYS PRACT, V4, P47, DOI 10.1016/j.cnp.2019.01.005
   Rosengren SM, 2018, FRONT NEUROL, V9, DOI 10.3389/fneur.2018.00252
   Rosengren SM, 2011, CLIN NEUROPHYSIOL, V122, P2282, DOI 10.1016/j.clinph.2011.04.001
   Rosengren SM, 2005, CLIN NEUROPHYSIOL, V116, P1938, DOI 10.1016/j.clinph.2005.03.019
   ROSENHALL U, 1973, ACTA OTO-LARYNGOL, V76, P208, DOI 10.3109/00016487309121501
   SACKETT DL, 1979, J CHRON DIS, V32, P51, DOI 10.1016/0021-9681(79)90012-2
   Salviz M, 2015, J VESTIBUL RES-EQUIL, V25, P261, DOI 10.3233/VES-160567
   Sartucci F, 2002, BRAIN RES BULL, V59, P59, DOI 10.1016/S0361-9230(02)00842-0
   Senn SJ, 2002, BMJ-BRIT MED J, V325, P1304, DOI 10.1136/bmj.325.7375.1304
   Silberstein SD, 2004, CEPHALALGIA, V24, P2, DOI 10.1111/j.1468-2982.2004.00892.x
   Simunovic N, 2009, J BONE JOINT SURG AM, V91A, P87, DOI 10.2106/JBJS.H.01576
   Surmeli M, 2016, J INT ADV OTOL, V12, P326, DOI 10.5152/iao.2016.2338
   Takegoshi H, 2000, ACTA OTO-LARYNGOL, V120, P821
   Takeichi N, 2001, AURIS NASUS LARYNX, V28, pS39, DOI 10.1016/S0385-8146(01)00075-X
   Taylor RL, 2015, J NEUROL, V262, P1228, DOI 10.1007/s00415-015-7697-4
   Taylor RL, 2012, CEPHALALGIA, V32, P213, DOI 10.1177/0333102411434166
   Tricco AC, 2018, ANN INTERN MED, V169, P467, DOI 10.7326/M18-0850
   Tricco AC, 2016, BMC MED RES METHODOL, V16, DOI 10.1186/s12874-016-0116-4
   Vanspauwen R, 2009, J VESTIBUL RES-EQUIL, V19, P127, DOI 10.3233/VES-2009-0358
   Venhovens J, 2016, EUR J NEUROSCI, V43, P1636, DOI 10.1111/ejn.13253
   Venhovens J, 2016, CLIN NEUROPHYSIOL, V127, P40, DOI 10.1016/j.clinph.2014.12.021
   Venhovens J, 2015, J VESTIBUL RES-EQUIL, V25, P161, DOI 10.3233/VES-150557
   Versino M, 2015, J VESTIBUL RES-EQUIL, V25, P143, DOI 10.3233/VES-150554
   von Elm E, 2007, PLOS MED, V4, P1623, DOI [10.1371/journal.pmed.0040296, 10.1371/journal.pmed.0040297]
   Welgampola MS, 2013, CLIN NEUROPHYSIOL, V124, P1835, DOI 10.1016/j.clinph.2013.03.015
   Yetiser S, 2016, INDIAN J OTOLARYNGOL, V68, P207, DOI 10.1007/s12070-014-0812-5
   Yuan KH, 2005, J EDUC BEHAV STAT, V30, P141, DOI 10.3102/10769986030002141
   Zaleski A, 2015, OTOL NEUROTOL, V36, P295, DOI 10.1097/MAO.0000000000000665
NR 110
TC 9
Z9 9
U1 0
U2 7
PU AMER PHYSIOLOGICAL SOC
PI Rockville
PA 6120 Executive Blvd, Suite 600, Rockville, MD, UNITED STATES
SN 0022-3077
EI 1522-1598
J9 J NEUROPHYSIOL
JI J. Neurophysiol.
PD SEP
PY 2019
VL 122
IS 3
BP 1186
EP 1206
DI 10.1152/jn.00197.2019
PG 21
WC Neurosciences; Physiology
WE Science Citation Index Expanded (SCI-EXPANDED); Social Science Citation Index (SSCI)
SC Neurosciences & Neurology; Physiology
GA JF5ZY
UT WOS:000491468500010
PM 31339787
OA Bronze
DA 2023-08-27
ER

PT J
AU Sairazi, NSM
   Sirajudeen, KNS
   Muzaimi, M
   Mummedy, S
   Asari, MA
   Sulaiman, SA
AF Sairazi, Nur Shafika Mohd
   Sirajudeen, Kuttulebbai N. S.
   Muzaimi, Mustapha
   Mummedy, Swamy
   Asari, Mohd Asnizam
   Sulaiman, Siti Amrah
TI Tualang Honey Reduced Neuroinflammation and Caspase-3 Activity in Rat
   Brain after Kainic Acid-Induced Status Epilepticus
SO EVIDENCE-BASED COMPLEMENTARY AND ALTERNATIVE MEDICINE
LA English
DT Article
ID NEURONAL CELL-DEATH; IMPROVES MEMORY PERFORMANCE; NITRIC-OXIDE LEVELS;
   OXIDATIVE STRESS; CORTICAL-NEURONS; INDUCED SEIZURES; GLUTAMATE
   EXCITOTOXICITY; MEDIATED EXCITOTOXICITY; MEMBRANE PHOSPHOLIPIDS;
   ANTIOXIDANT PROPERTIES
AB The protective effect of tualang honey (TH) on neuroinflammation and caspase-3 activity in rat cerebral cortex, cerebellum, and brainstem after kainic acid- (KA-) induced status epilepticus was investigated. Male Sprague-Dawley rats were pretreated orally with TH (1.0 g/kg body weight) five times at 12 h intervals. KA (15 mg/kg body weight) was injected subcutaneously 30 min after last oral treatment. Rats were sacrificed at 2 h, 24 h, and 48 h after KA administration. Neuroinflammation markers and caspase-3 activity were analyzed in different brain regions 2 h, 24 h, and 48 h after KA administration. Administration of KA induced epileptic seizures. KA caused significant (p < 0.05) increase in the level of tumor necrosis factor alpha (TNF-alpha), interleukin 1 beta (IL-1 beta), glial fibrillary acidic protein (GFAP), allograft inflammatory factor 1 (AIF-1), and cyclooxygenase-2 (COX-2) and increase in the caspase-3 activity in the rat cerebral cortex, cerebellum, and brainstem at multiple time points. Pretreatment with TH significantly (p < 0.05) reduced the elevation of TNF-alpha, IL-1 beta, GFAP, AIF-1, and COX-2 level in those brain regions at multiple time points and attenuated the increased caspase-3 activity in the cerebral cortex. In conclusion, TH reduced neuroinflammation and caspase-3 activity after kainic acid-(KA-) induced status epilepticus.
C1 [Sairazi, Nur Shafika Mohd; Sirajudeen, Kuttulebbai N. S.; Mummedy, Swamy] Univ Sains Malaysia, Sch Med Sci, Dept Chem Pathol, Hlth Campus, Kota Baharu 16150, Kelantan, Malaysia.
   [Muzaimi, Mustapha] Univ Sains Malaysia, Sch Med Sci, Dept Neurosci, Hlth Campus, Kota Baharu 16150, Kelantan, Malaysia.
   [Asari, Mohd Asnizam] Univ Sains Malaysia, Sch Med Sci, Dept Anat, Hlth Campus, Kota Baharu 16150, Kelantan, Malaysia.
   [Sulaiman, Siti Amrah] Univ Sains Malaysia, Sch Med Sci, Dept Pharmacol, Hlth Campus, Kota Baharu 16150, Kelantan, Malaysia.
C3 Universiti Sains Malaysia; Universiti Sains Malaysia; Universiti Sains
   Malaysia; Universiti Sains Malaysia
RP Sirajudeen, KNS (通讯作者)，Univ Sains Malaysia, Sch Med Sci, Dept Chem Pathol, Hlth Campus, Kota Baharu 16150, Kelantan, Malaysia.
EM sirajuden@usm.my
RI K.N.S., Sirajudeen/AAX-1859-2020; Asari, Mohd Asnizam/L-7717-2016;
   Muzaimi, Mustapha/AHB-1962-2022; SAIRAZI, NUR SHAFIKA MOHD/J-5353-2015;
   Mummedy, Swamy/E-4997-2012; Muzaimi, M/N-9169-2015
OI K.N.S., Sirajudeen/0000-0002-8546-3412; Asari, Mohd
   Asnizam/0000-0001-8208-4284; Muzaimi, Mustapha/0000-0002-8404-0506;
   SAIRAZI, NUR SHAFIKA MOHD/0000-0002-6854-3955; Mummedy,
   Swamy/0000-0002-8084-5534; Muzaimi, M/0000-0002-8404-0506
FU Universiti Sains Malaysia (USM) [1001/PPSP/811203]; USM Bridging
   Research Grant [304.PPSP.6316140]
FX The authors acknowledge Universiti Sains Malaysia (USM) for the grants
   awarded (USM Research University Grant no. 1001/PPSP/811203; USM
   Bridging Research Grant no. 304.PPSP.6316140) and for financial
   assistance and for USM Global Fellowship to the first author, Nur
   Shafika Mohd Sairazi.
CR Al-Rahbi B., 2014, International Journal of Applied Research in Natural Products, V7, P28
   Al-Rahbi B, 2014, ACTA HISTOCHEM, V116, P79, DOI 10.1016/j.acthis.2013.05.004
   Allan SM, 2001, NAT REV NEUROSCI, V2, P734, DOI 10.1038/35094583
   Azman KF, 2016, OXID MED CELL LONGEV, V2016, DOI 10.1155/2016/1549158
   Azman KF, 2015, NOISE HEALTH, V17, P83, DOI 10.4103/1463-1741.153388
   Ban JY, 2008, BIOL PHARM BULL, V31, P149, DOI 10.1248/bpb.31.149
   BARAN H, 1994, BRAIN RES, V646, P201, DOI 10.1016/0006-8993(94)90078-7
   BARAN H, 1987, BRAIN RES, V404, P107, DOI 10.1016/0006-8993(87)91360-6
   BENARI Y, 1985, NEUROSCIENCE, V14, P375, DOI 10.1016/0306-4522(85)90299-4
   BRADFORD MM, 1976, ANAL BIOCHEM, V72, P248, DOI 10.1016/0003-2697(76)90527-3
   Braga MFM, 2009, J PHARMACOL EXP THER, V330, P558, DOI 10.1124/jpet.109.153908
   BRUCE AJ, 1995, FREE RADICAL BIO MED, V18, P993, DOI 10.1016/0891-5849(94)00218-9
   Chaparro-Huerta V, 2002, NEUROSCI LETT, V333, P95, DOI 10.1016/S0304-3940(02)01006-6
   Chen CF, 2008, SEIZURE-EUR J EPILEP, V17, P358, DOI 10.1016/j.seizure.2007.11.021
   Chiu KM, 2015, BIOL PHARM BULL, V38, P522, DOI 10.1248/bpb.b14-00633
   Choi JH, 2016, REJUV RES, V19, P394, DOI 10.1089/rej.2015.1779
   Chua LS, 2013, J ANAL METHODS CHEM, V2013, DOI 10.1155/2013/313798
   Dong XX, 2009, ACTA PHARMACOL SIN, V30, P379, DOI 10.1038/aps.2009.24
   Drexel M, 2012, NEUROPHARMACOLOGY, V63, P806, DOI 10.1016/j.neuropharm.2012.06.009
   DYKENS JA, 1987, J NEUROCHEM, V49, P1222, DOI 10.1111/j.1471-4159.1987.tb10014.x
   Farooqui AA, 2004, NEUROCHEM RES, V29, P1961, DOI 10.1007/s11064-004-6871-3
   Farooqui AA, 2004, PROSTAG LEUKOTR ESS, V71, P161, DOI 10.1016/j.plefa.2004.03.004
   FAROOQUI AA, 1994, INT REV NEUROBIOL, V36, P267, DOI 10.1016/S0074-7742(08)60306-2
   FAROOQUI AA, 1995, MOL CHEM NEUROPATHOL, V25, P155, DOI 10.1007/BF02960910
   Frank-Cannon TC, 2009, MOL NEURODEGENER, V4, DOI 10.1186/1750-1326-4-47
   Gilliams-Francis KL, 2003, EXP NEUROL, V184, P359, DOI 10.1016/j.expneurol.2003.07.003
   Gryder DS, 2003, J NEUROSCI, V23, P7069, DOI 10.1523/JNEUROSCI.23-18-07069.2003
   Hashimoto R, 2002, J NEUROCHEM, V80, P589, DOI 10.1046/j.0022-3042.2001.00728.x
   Hopkins KJ, 2000, BRAIN RES, V864, P69, DOI 10.1016/S0006-8993(00)02137-5
   Huang HL, 2012, J AGR FOOD CHEM, V60, P2328, DOI 10.1021/jf203709q
   Hussein S. A., 2016, INT J CHEM NATURAL S, V4, P447
   Jang YP, 2002, J NEUROSCI RES, V68, P233, DOI 10.1002/jnr.10204
   Jin Y, 2009, BRAIN RES, V1281, P108, DOI 10.1016/j.brainres.2009.04.053
   KATO K, 1991, J PHARMACOL EXP THER, V256, P402
   Kelley MH, 2008, J NEUROCHEM, V107, P668, DOI 10.1111/j.1471-4159.2008.05617.x
   Khalil MI, 2011, J FOOD SCI, V76, pC921, DOI 10.1111/j.1750-3841.2011.02282.x
   Khalil M. I., 2011, Journal of ApiProduct and ApiMedical Science, V3, P4, DOI 10.3896/IBRA.4.03.1.02
   Kim DH, 2010, NEUROPHARMACOLOGY, V59, P20, DOI 10.1016/j.neuropharm.2010.03.012
   Kim HJ, 2016, NEUROCHEM RES, V41, P1035, DOI 10.1007/s11064-015-1789-5
   Kim SW, 2004, BRAIN RES, V1007, P188, DOI 10.1016/j.brainres.2004.02.009
   Kishore RK, 2011, NUTR RES, V31, P322, DOI 10.1016/j.nutres.2011.03.001
   Kubera M, 2004, POL J PHARMACOL, V56, P553
   Kumar A, 2011, BRAIN RES BULL, V85, P158, DOI 10.1016/j.brainresbull.2011.03.010
   Kwon MS, 2010, KOREAN J PHYSIOL PHA, V14, P257, DOI 10.4196/kjpp.2010.14.5.257
   Kwon YS, 2004, NEUROSCI LETT, V355, P231, DOI 10.1016/j.neulet.2003.10.075
   Lin TY, 2016, NEUROTOXICOLOGY, V55, P48, DOI 10.1016/j.neuro.2016.05.008
   Lin TY, 2015, EUR J PHARMACOL, V755, P6, DOI 10.1016/j.ejphar.2015.02.041
   Liu MZ, 2017, TOXICOLOGY, V381, P31, DOI 10.1016/j.tox.2017.02.008
   Liu ZJ, 2015, J ZHEJIANG UNIV-SC B, V16, P32, DOI 10.1631/jzus.B1400221
   Lu MO, 2008, J NEUROSCI RES, V86, P1608, DOI 10.1002/jnr.21600
   Manev H, 1998, RESTOR NEUROL NEUROS, V12, P81
   Manev H, 2000, EXP GERONTOL, V35, P1201, DOI 10.1016/S0531-5565(00)00152-2
   Minutoli L, 2015, NEUROMOL MED, V17, P192, DOI 10.1007/s12017-015-8351-0
   Mohamed M, 2011, INT J MOL SCI, V12, P5508, DOI 10.3390/ijms12095508
   Mohamed M, 2010, AFR J TRADIT COMPLEM, V7, P59
   Moniruzzaman M, 2013, BMC COMPLEM ALTERN M, V13, DOI 10.1186/1472-6882-13-43
   Olmos G, 2014, MEDIAT INFLAMM, V2014, DOI 10.1155/2014/861231
   OLNEY JW, 1969, SCIENCE, V164, P719, DOI 10.1126/science.164.3880.719
   Omotayo EO, 2010, INT J VITAM NUTR RES, V80, P74, DOI 10.1024/0300-9831/a000008
   Oprica M, 2003, J CELL MOL MED, V7, P127, DOI 10.1111/j.1582-4934.2003.tb00211.x
   Park HJ, 2008, EPILEPSIA, V49, P163, DOI 10.1111/j.1528-1167.2007.01308.x
   Penkowa M, 2005, J NEUROSCI RES, V79, P522, DOI 10.1002/jnr.20387
   Peterson P.K., 2014, NEUROINFLAMMATION NE, P81, DOI 10.1007/978-1-4939-1071-7_5
   Qian J, 2003, EPILEPSY RES, V55, P225, DOI 10.1016/S0920-1211(03)00120-7
   Rego AC, 2003, NEUROCHEM RES, V28, P1563, DOI 10.1023/A:1025682611389
   Riba-Bosch A, 2004, NEUROSCIENCE, V125, P803, DOI 10.1016/j.neuroscience.2004.02.017
   Rizzi M, 2003, NEUROBIOL DIS, V14, P494, DOI 10.1016/j.nbd.2003.08.001
   Sairazi N. S., 2017, INT J PHARM PHARM SC, V9, P155
   Sairazi NSM, 2017, BMC COMPLEM ALTERN M, V17, DOI 10.1186/s12906-016-1534-x
   Saransaari P, 2010, AMINO ACIDS, V38, P739, DOI 10.1007/s00726-009-0278-z
   Sarkar S, 2012, CURR NEUROVASC RES, V9, P110, DOI 10.2174/156720212800410867
   Saxena A.K., 2016, J TRANSL SCI, V2, P264, DOI [10.15761/JTS.1000150, DOI 10.15761/JTS.1000150]
   Singh P, 2003, MOL CELL BIOCHEM, V243, P139, DOI 10.1023/A:1021668314070
   Slemmer JE, 2005, PROG BRAIN RES, V148, P367, DOI 10.1016/S0079-6123(04)48029-7
   Sobaniec-Lotowska ME, 2011, FOLIA NEUROPATHOL, V49, P230
   Su J, 2015, NEUROCHEM RES, V40, P621, DOI 10.1007/s11064-014-1504-y
   Sukur SM, 2011, INDIAN J PLAST SURG, V44, P112, DOI 10.4103/0970-0358.81459
   Swamy M, 2014, AFR J TRADIT COMPLEM, V11, P48, DOI 10.4314/ajtcam.v11i5.8
   Swamy M, 2014, AFR J TRADIT COMPLEM, V11, P458, DOI 10.4314/ajtcam.v11i2.33
   Tang S, 2017, MEDIAT INFLAMM, V2017, DOI 10.1155/2017/2438247
   Ullah I, 2014, CNS NEUROSCI THER, V20, P327, DOI 10.1111/cns.12218
   Verdaguer E, 2002, BRIT J PHARMACOL, V135, P1297, DOI 10.1038/sj.bjp.0704581
   Vezzani A, 2013, EXP NEUROL, V244, P11, DOI 10.1016/j.expneurol.2011.09.033
   Wang JY, 2016, J NEUROINFLAMM, V13, DOI 10.1186/s12974-016-0631-6
   Wang Ping, 2008, Zhongguo Dang Dai Er Ke Za Zhi, V10, P65
   Wang Q, 2005, MOL NEUROBIOL, V31, P3, DOI 10.1385/MN:31:1-3:003
   White HS, 2000, EPILEPSIA, V41, pS17, DOI 10.1111/j.1528-1157.2000.tb06042.x
   Yang JX, 2016, CELL PHYSIOL BIOCHEM, V38, P75, DOI 10.1159/000438610
   Zaid SSM, 2010, BMC COMPLEM ALTERN M, V10, DOI 10.1186/1472-6882-10-82
   Zhang XA, 1997, EUR J NEUROSCI, V9, P760, DOI 10.1111/j.1460-9568.1997.tb01424.x
   Zhang XM, 2007, EXP NEUROL, V205, P64, DOI 10.1016/j.expneurol.2007.01.019
   Zhang XM, 2011, CURR NEUROPHARMACOL, V9, P388, DOI 10.2174/157015911795596540
   Zhang XM, 2010, J NEUROINFLAMM, V7, DOI 10.1186/1742-2094-7-26
   Zhang XL, 2000, EPILEPSIA, V41, pS52
   Zona C, 1997, NEUROSCI LETT, V231, P123, DOI 10.1016/S0304-3940(97)00543-0
NR 95
TC 18
Z9 18
U1 0
U2 1
PU HINDAWI LTD
PI LONDON
PA ADAM HOUSE, 3RD FLR, 1 FITZROY SQ, LONDON, W1T 5HF, ENGLAND
SN 1741-427X
EI 1741-4288
J9 EVID-BASED COMPL ALT
JI Evid.-based Complement Altern. Med.
PY 2018
VL 2018
AR 7287820
DI 10.1155/2018/7287820
PG 16
WC Integrative & Complementary Medicine
WE Science Citation Index Expanded (SCI-EXPANDED)
SC Integrative & Complementary Medicine
GA GO9TH
UT WOS:000440450000001
PM 30108663
OA Green Published, gold, Green Submitted
DA 2023-08-27
ER

PT J
AU Romaniello, A
   Iannetti, GD
   Truini, A
   Cruccu, G
AF Romaniello, A
   Iannetti, GD
   Truini, A
   Cruccu, G
TI Trigenninal responses to laser stimuli
SO NEUROPHYSIOLOGIE CLINIQUE-CLINICAL NEUROPHYSIOLOGY
LA English
DT Article
DE trigeminal system; laser evoked potentials; laser blink reflex; laser
   silent; period; trigeminal pain
ID TRIGEMINAL EVOKED-POTENTIALS; ELECTRICAL SOURCE ANALYSIS; SMALL-FIBER
   DYSFUNCTION; CO2-LASER STIMULATION; CEREBRAL POTENTIALS; MIGRAINE
   PATIENTS; EXPERIMENTAL PAIN; BRAIN POTENTIALS; CUTANEOUS PAIN;
   RADIANT-HEAT
AB The majority of the studies on laser evoked potentials (LEPs) have been focused on hand and foot stimulations and only lately on the trigeminal system. Because of a high receptor density in the facial skin and the very short conduction distance, LEP recordings after trigeminal stimulation are easier and quicker than those after stimulation of the limb extremities. Laser pulses with a stimulus intensity close to perception threshold can evoke well-defined LEPs. Few trials are sufficient to yield stable and reproducible averages. Even ultralate LEPs related to the C-fibre input are comparatively easily obtained from the trigeminal territory. The brain generators of the main LEP waves are probably very close for the trigeminal and limb stimulations. Trigeminal LEPs have been found absent or delayed in patients with trigeminal neuralgia, trigeminal neuropathies, posterior fossa tumors, and brainstem infarctions or demyelinating plaques. Conversely, trigeminal LEPs appear to be enhanced in patients with migraine. High-intensity pulses directed to any trigeminal division also elicit reflex responses: a blink-like reflex in the orbicularis oculi and a single silent period in the contracting masseter muscle. The availability of a neurophysiological method of assessing function of the trigeminal nociceptive pathways reaching both the cerebral cortex and the brainstem reflex circuits, has provided new opportunities for investigating the pathophysiology of orofacial pain syndromes. (C) 2003 Editions scientifiques et medicales Elsevier SAS. All rights reserved.
C1 Univ Roma La Sapienza, Dept Neurol Sci, I-00185 Rome, Italy.
   Univ Oxford, Dept Human Anat & Genet, Oxford, England.
C3 Sapienza University Rome; University of Oxford
RP Cruccu, G (通讯作者)，Univ Roma La Sapienza, Dept Neurol Sci, Viale Univ 30, I-00185 Rome, Italy.
EM cruccu@uniroma1.it
RI truini, andrea/AAB-9793-2019
OI Iannetti, Giandomenico/0000-0002-4364-2068; truini,
   andrea/0000-0002-2630-7647
CR Agostino R, 2000, CLIN NEUROPHYSIOL, V111, P2264, DOI 10.1016/S1388-2457(00)00477-6
   Agostino R, 2000, NEUROSCI LETT, V285, P115, DOI 10.1016/S0304-3940(00)01038-7
   ARENDTNIELSEN L, 1990, ACTA DERM-VENEREOL, V70, P314
   ARENDTNIELSEN L, 1990, J NEUROL NEUROSUR PS, V53, P398, DOI 10.1136/jnnp.53.5.398
   Bragard D, 1996, NEUROSCI LETT, V209, P81, DOI 10.1016/0304-3940(96)12604-5
   BROMM B, 1987, INT J NEUROSCI, V33, P15, DOI 10.3109/00207458708985926
   BROMM B, 1983, NEUROSCI LETT, V43, P109, DOI 10.1016/0304-3940(83)90137-4
   BROMM B, 1984, HUM NEUROBIOL, V3, P33
   BROMM B, 1995, ELECTROEN CLIN NEURO, V95, P14, DOI 10.1016/0013-4694(95)00032-T
   BROWN P, 1991, BRAIN, V114, P1891, DOI 10.1093/brain/114.4.1891
   Cruccu G, 1998, EXP BRAIN RES, V118, P564, DOI 10.1007/s002210050312
   Cruccu G, 2000, CLIN NEUROPHYSIOL, V111, P371, DOI 10.1016/S1388-2457(99)00291-6
   CRUCCU G, 1983, PHYSIOL BEHAV, V31, P339, DOI 10.1016/0031-9384(83)90198-1
   Cruccu G, 2003, BRAIN, V126, P2246, DOI 10.1093/brain/awg227
   Cruccu G, 1999, MUSCLE NERVE, V22, P508, DOI 10.1002/(SICI)1097-4598(199904)22:4<508::AID-MUS13>3.0.CO;2-B
   Cruccu G, 2001, NEUROLOGY, V56, P1722, DOI 10.1212/WNL.56.12.1722
   de Tommaso M, 2003, PAIN, V101, P25, DOI 10.1016/S0304-3959(02)00299-3
   de Tommaso M, 2002, NEUROSCI LETT, V333, P29, DOI 10.1016/S0304-3940(02)00967-9
   DELIMA VMF, 1982, PAIN, V14, P207, DOI 10.1016/0304-3959(82)90130-0
   DEVISSER BWO, 1993, CLIN ELECTROMYOGRAPH, P61
   DICKENSON AH, 1979, J COMP NEUROL, V185, P203, DOI 10.1002/cne.901850112
   Ellrich J, 1997, BRAIN RES, V764, P214, DOI 10.1016/S0006-8993(97)00459-9
   Ellrich J, 2002, MOVEMENT DISORD, V17, pS41, DOI 10.1002/mds.10057
   Garcia-Larrea L, 2003, NEUROPHYSIOL CLIN, V33, P279, DOI 10.1016/j.neucli.2003.10.008
   Garcia-Larrea L, 1998, PAIN FORUM, V7, P216, DOI 10.1016/S1082-3174(98)80008-1
   GarciaLarrea L, 1997, NEUROREPORT, V8, P3785, DOI 10.1097/00001756-199712010-00026
   GODAUX E, 1975, BRAIN RES, V85, P447, DOI 10.1016/0006-8993(75)90819-7
   Iannetti GD, 2003, J NEUROPHYSIOL, V89, P562, DOI 10.1152/jn.00393.2002
   KIMURA J, 1994, ELECTROEN CLIN NEURO, V90, P393, DOI 10.1016/0013-4694(94)90131-7
   Lauria G, 1999, J NEUROL SCI, V164, P172, DOI 10.1016/S0022-510X(99)00063-5
   LEANDRI M, 1989, ANN NEUROL, V25, P527, DOI 10.1002/ana.410250522
   LEANDRI M, 1994, ELECTROEN CLIN NEURO, V93, P240, DOI 10.1016/0168-5597(94)90047-7
   Magerl W, 1999, PAIN, V82, P127, DOI 10.1016/S0304-3959(99)00061-5
   McArthur JC, 1998, ARCH NEUROL-CHICAGO, V55, P1513, DOI 10.1001/archneur.55.12.1513
   MILES TS, 1987, EXP BRAIN RES, V65, P337
   Opsommer E, 1999, NEUROPHYSIOL CLIN, V29, P411, DOI 10.1016/S0987-7053(00)87265-2
   PLAGHKI L, 1994, PAIN, V57, P181, DOI 10.1016/0304-3959(94)90222-4
   Plaghki L, 2003, NEUROPHYSIOL CLIN, V33, P269, DOI 10.1016/j.neucli.2003.10.003
   Romaniello A, 2002, PAIN, V98, P217, DOI 10.1016/S0304-3959(02)00049-0
   ROMANIELLO A, 2003, J NEUROPHYSIOL, V103, P31
   Sessle BJ, 2000, CRIT REV ORAL BIOL M, V11, P57, DOI 10.1177/10454411000110010401
   SPILLANE JD, 1959, BRAIN, V82, P391, DOI 10.1093/brain/82.3.391
   SVENSSON P, 1992, PAIN, V49, P233, DOI 10.1016/0304-3959(92)90147-4
   Svensson P, 1993, Anesth Pain Control Dent, V2, P27
   TARKKA IM, 1993, J CLIN NEUROPHYSIOL, V10, P513, DOI 10.1097/00004691-199310000-00009
   Towell AD, 1996, PAIN, V66, P79, DOI 10.1016/0304-3959(96)03016-3
   Treede RD, 2003, NEUROPHYSIOL CLIN, V33, P303, DOI 10.1016/j.neucli.2003.10.009
   TREEDE RD, 1995, J PHYSIOL-LONDON, V483, P747, DOI 10.1113/jphysiol.1995.sp020619
   Truini A, 2003, CLIN NEUROPHYSIOL, V114, P702, DOI 10.1016/S1388-2457(03)00009-9
   Valeriani M, 2000, CLIN NEUROPHYSIOL, V111, P1103, DOI 10.1016/S1388-2457(00)00273-X
   Valeriani M, 2003, PAIN, V105, P57, DOI 10.1016/S0304-3959(03)00137-4
   WHITTON JT, 1973, BRIT J DERMATOL, V89, P467, DOI 10.1111/j.1365-2133.1973.tb03007.x
NR 52
TC 32
Z9 33
U1 1
U2 2
PU ELSEVIER FRANCE-EDITIONS SCIENTIFIQUES MEDICALES ELSEVIER
PI ISSY-LES-MOULINEAUX
PA 65 RUE CAMILLE DESMOULINS, CS50083, 92442 ISSY-LES-MOULINEAUX, FRANCE
SN 0987-7053
EI 1769-7131
J9 NEUROPHYSIOL CLIN
JI Neurophysiol. Clin.-Clin. Neurophysiol.
PD DEC
PY 2003
VL 33
IS 6
BP 315
EP 324
DI 10.1016/j.neucli.2003.10.010
PG 10
WC Clinical Neurology; Neurosciences; Physiology
WE Science Citation Index Expanded (SCI-EXPANDED)
SC Neurosciences & Neurology; Physiology
GA 761CH
UT WOS:000187881800007
PM 14678845
DA 2023-08-27
ER

PT J
AU Siegel, SM
   Grove, BD
   Carr, PA
AF Siegel, SM
   Grove, BD
   Carr, PA
TI SSeCKS immunolabeling in rat primary sensory neurons
SO BRAIN RESEARCH
LA English
DT Article
DE nociception; substance P; protein kinase; calcitonin gene-related
   peptide; fluoride-resistant acid phosphatase
ID PROTEIN-KINASE-C; RESISTANT ACID-PHOSPHATASE; GENE-RELATED PEPTIDE;
   PRIMARY AFFERENT NEURONS; CYTOSKELETAL ARCHITECTURE; SUBSTANCE-P;
   DORSAL-ROOT; GANGLION NEURONS; BINDING PROTEIN; V-SRC
AB SSeCKS (src suppressed C kinase substrate) is a protein kinase C substrate that may play a role in tumor suppression. Recently described in fibroblasts, testes and mesangial cells, SSeCKS may have a function in the control of cell signaling and cytoskeletal arrangement. To investigate the distribution of SSeCKS throughout the nervous system, representative sections of brain, spinal cord and dorsal root ganglia were processed using immunofluorescence. Labeling, of central axonal collaterals of primary sensory neurons was observed in the dorsal horn at all spinal levels. SSeCKS-immunoreactivity was also observed in the cerebellum, medulla and sensory ganglia (including trigeminal ganglia). The pattern and distribution of anti-SSeCKS labeling in dorsal root ganglia and the dorsal horn of the spinal cord was similar to that observed for other markers of small primary sensory neurons. Therefore, the coexistence of SSeCKS with substance P, CGRP and acid phosphatase was examined in sections of sensory ganglia, spinal cord and medulla using double immunofluorescent labeling for SSeCKS and substance P/CGRP or sequential SSeCKS immunofluorescence and acid phosphatase/ fluori de-resistant acid phosphatase enzyme histochemistry. A small portion of the SSeCKS-labeled cell bodies appeared to represent a subpopulation of substance P (4.8%) and CGRP (4.7%) containing neurons, while 45.0% contained fluoride-resistant acid phosphatase reactivity. These results indicate that SSeCKS has a restricted distribution within the nervous system and that expression of this protein may reflect the specific signaling requirements of a distinct population of nociceptive sensory neurons. (C) 2002 Elsevier Science B.V. All rights reserved.
C1 Univ N Dakota, Dept Anat & Cell Biol, Grand Forks, ND 58202 USA.
C3 University of North Dakota Grand Forks
RP Carr, PA (通讯作者)，Univ N Dakota, Dept Anat & Cell Biol, 501 N Columbia Rd, Grand Forks, ND 58202 USA.
CR CARR PA, 1993, BRAIN RES BULL, V30, P209, DOI 10.1016/0361-9230(93)90246-8
   CARR PA, 1990, NEUROSCIENCE, V36, P751, DOI 10.1016/0306-4522(90)90017-X
   Carr PA, 2001, BRAIN RES BULL, V54, P669, DOI 10.1016/S0361-9230(01)00479-8
   CARR PA, 1991, BRAIN RES BULL, V26, P825, DOI 10.1016/0361-9230(91)90246-G
   Cesare P, 1999, NEURON, V23, P617, DOI 10.1016/S0896-6273(00)80813-2
   Chapline C, 1996, J BIOL CHEM, V271, P6417, DOI 10.1074/jbc.271.11.6417
   Chapline C, 1998, J BIOL CHEM, V273, P19482, DOI 10.1074/jbc.273.31.19482
   Erlichman J, 1999, EUR J BIOCHEM, V263, P797, DOI 10.1046/j.1432-1327.1999.00561.x
   FRANKFORT BJ, 1995, BIOCHEM BIOPH RES CO, V206, P916, DOI 10.1006/bbrc.1995.1130
   Gelman I H, 1997, ANN NY ACAD SCI, V886, P221
   Gelman IH, 1998, CELL MOTIL CYTOSKEL, V41, P1
   Gelman IH, 2000, HISTOCHEM J, V32, P13, DOI 10.1023/A:1003950027529
   GIBBINS IL, 1987, CELL TISSUE RES, V248, P417
   GORDON T, 1992, J CLIN INVEST, V90, P992, DOI 10.1172/JCI115976
   GROVE BD, 1994, ANAT REC, V239, P231, DOI 10.1002/ar.1092390302
   Grove BD, 2001, J VASC RES, V38, P163, DOI 10.1159/000051043
   HUNT SP, 1985, PHILOS T ROY SOC B, V308, P283, DOI 10.1098/rstb.1985.0028
   Hunt SP, 2001, NAT REV NEUROSCI, V2, P83, DOI 10.1038/35053509
   JU G, 1987, CELL TISSUE RES, V247, P417
   KAIKAI MA, 1986, NEUROSCIENCE, V18, P475, DOI 10.1016/0306-4522(86)90168-5
   Khasar SG, 1999, NEURON, V24, P253, DOI 10.1016/S0896-6273(00)80837-5
   King APJ, 1999, J PHARMACOL EXP THER, V289, P312
   Lin XY, 1997, CANCER RES, V57, P2304
   Lin XY, 1996, J BIOL CHEM, V271, P28430, DOI 10.1074/jbc.271.45.28430
   LIN XY, 1995, MOL CELL BIOL, V15, P2754
   Michael GJ, 1999, J NEUROSCI, V19, P1844
   Nauert JB, 1997, CURR BIOL, V7, P52, DOI 10.1016/S0960-9822(06)00027-3
   Nelson PJ, 1999, J CELL SCI, V112, P361
   RIBEIRODASILVA A, 1986, BRAIN RES, V377, P323, DOI 10.1016/0006-8993(86)90875-9
   SILVERMAN JD, 1988, SOMATOSENS MOT RES, V5, P259, DOI 10.3109/07367228809144630
   SMART D, 1995, BRIT J PHARMACOL, V116, P2655, DOI 10.1111/j.1476-5381.1995.tb17222.x
   Ueda H, 2001, J NEUROSCI, V21, P2967, DOI 10.1523/JNEUROSCI.21-09-02967.2001
   Wagner EJ, 1998, J PHARMACOL EXP THER, V285, P1266
NR 33
TC 11
Z9 13
U1 0
U2 0
PU ELSEVIER SCIENCE BV
PI AMSTERDAM
PA PO BOX 211, 1000 AE AMSTERDAM, NETHERLANDS
SN 0006-8993
J9 BRAIN RES
JI Brain Res.
PD FEB 1
PY 2002
VL 926
IS 1-2
BP 126
EP 136
AR PII S0006-8993(01)03315-7
DI 10.1016/S0006-8993(01)03315-7
PG 11
WC Neurosciences
WE Science Citation Index Expanded (SCI-EXPANDED)
SC Neurosciences & Neurology
GA 522NT
UT WOS:000173904000015
PM 11814414
DA 2023-08-27
ER

PT J
AU Cleypool, CGJ
   Mackaaij, C
   Schurink, B
   Bleys, RLAW
AF Cleypool, Cindy G. J.
   Mackaaij, Claire
   Schurink, Bernadette
   Bleys, Ronald L. A. W.
TI Morphological hallmarks facilitating distinction of omental milky spots
   and lymph nodes: an exploratory study on their discriminative capacity
SO HISTOLOGY AND HISTOPATHOLOGY
LA English
DT Article
DE Lymph nodes; Milky spots; Greater omentum; Lymphoid tissue; Omentectomy
ID IMMUNE-RESPONSE; HEALTH; CELLS
AB Background. Omental milky spots (OMSs) are the primary lymphoid structures of the greater omentum. However, the presence of lymph nodes (LNs) has occasionally been mentioned as well. Understanding which lymphoid structures are present is of significance, especially in gastric tumor metastasis; tumor deposits in omental LNs suggest local lymphatic spread, whereas tumor deposits in OMSs suggest peritoneal spread and hence extensive disease. Since LNs and OMSs share morphological characteristics and OMSs might be wrongly identified as LNs, reliable hallmarks facilitating easy discrimination are needed.
   Materials and method. A series of microscopic morphological hallmarks unique to LNs were selected as potential candidates and were assessed for their discriminative capacity: 1) capsule, 2) trabeculae, 3) subcapsular sinus, 4) afferent lymphatic vessels, 5) distinct B- and T cell regions, and 6) a layered organization with, from the outside in a capsule, cortex, paracortex, and medulla. These hallmarks were visualized by multiple staining techniques.
   Results. Hallmarks 1, 2 5 and 6 were shown to be the most efficient as these were consistent and discriminative. They were best visualized by Picrosirius red, smooth muscle actin and a B-cell / T-cell double staining.
   Conclusion. The presence of a capsule, trabeculae, distinct B- and T-cell regions and a layered organization represent consistent and reliable morphological features which allow to easily distinguish LNs from OMSs, especially when applied in combination.
C1 [Cleypool, Cindy G. J.; Mackaaij, Claire; Schurink, Bernadette; Bleys, Ronald L. A. W.] Univ Utrecht, Univ Med Ctr Utrecht, Div Surg Specialties, Dept Anat, Utrecht, Netherlands.
   [Schurink, Bernadette] Free Univ Amsterdam, Amsterdam Univ Med Ctr, Dept Pathol, Amsterdam, Netherlands.
C3 CHARMEU; Utrecht University; Utrecht University Medical Center; Vrije
   Universiteit Amsterdam
RP Cleypool, CGJ (通讯作者)，Univ Med Ctr Utrecht, Div Surg Specialties, Dept Anat, Univ Weg 100,POB 85060, NL-3508 AB Utrecht, Netherlands.
EM c.g.j.cleypool@umcutrecht.nl
RI Bleys, Ronald LAW/AFK-5277-2022
FU - [-] Funding Source: Medline
CR Aguzzi A, 2014, TRENDS IMMUNOL, V35, P105, DOI 10.1016/j.it.2013.11.001
   Breiteneder-Geleff S, 1999, Verh Dtsch Ges Pathol, V83, P270
   Buscher K, 2016, NAT COMMUN, V7, DOI 10.1038/ncomms10828
   DUX K, 1986, EUR J IMMUNOL, V16, P1029
   Fletcher AL, 2015, NAT REV IMMUNOL, V15, P350, DOI 10.1038/nri3846
   FOLSE DS, 1975, ANAT RECORD, V183, P517, DOI 10.1002/ar.1091830404
   FURUTA WJ, 1948, ANAT REC, V102, P213, DOI 10.1002/ar.1091020207
   Haverkamp L, 2016, J GASTROINTEST SURG, V20, P885, DOI 10.1007/s11605-016-3092-4
   JUNQUEIRA LCU, 1979, HISTOCHEM J, V11, P447, DOI 10.1007/BF01002772
   Koppe MJ, 2014, J SURG ONCOL, V110, P670, DOI 10.1002/jso.23681
   KRIST LFG, 1995, ANAT REC, V241, P163, DOI 10.1002/ar.1092410204
   Liebermann-Meffert D, 2000, SURG CLIN N AM, V80, P275, DOI 10.1016/S0039-6109(05)70406-0
   Liu JY, 2015, INT J CLIN EXP PATHO, V8, P12877
   Louie DAP, 2019, FRONT IMMUNOL, V10, DOI 10.3389/fimmu.2019.00347
   Marsee DK, 2009, APPL IMMUNOHISTO M M, V17, P102, DOI 10.1097/PAI.0b013e318183a8e2
   Mebius RE, 2009, IMMUNITY, V30, P670, DOI 10.1016/j.immuni.2009.04.005
   Meza-Perez S, 2017, TRENDS IMMUNOL, V38, P526, DOI 10.1016/j.it.2017.03.002
   Murtha LA, 2019, AGING DIS, V10, P419, DOI 10.14336/AD.2018.0601
   Platell C, 2000, WORLD J GASTROENTERO, V6, P169
   Schurink B, 2019, BIOTECH HISTOCHEM, V94, P429, DOI 10.1080/10520295.2019.1583375
   Seifert E., 1923, LANQENBECKS ARCH KLI, V123, P608
   SHIMOTSUMA M, 1991, CELL TISSUE RES, V264, P599, DOI 10.1007/BF00319049
   Tubbs R. S., 2016, GRAYS ANATOMY ANATOM
   vanVugt E, 1996, ANAT REC, V244, P235
   VILCHES A, 2013, ATLAS LYMPH NODE PAT, DOI DOI 10.1051/KMAE/2013058
   Wilkosz S, 2005, ANAT EMBRYOL, V209, P251, DOI 10.1007/s00429-004-0446-6
   Willard-Mack CL, 2006, TOXICOL PATHOL, V34, P409, DOI 10.1080/01926230600867727
   YOUNG J, 2013, WHEATERS FUNCTIONAL, P207
NR 28
TC 0
Z9 0
U1 0
U2 0
PU F HERNANDEZ
PI MURCIA
PA PLAZA FUENSANTA 2-7 C, 30008 MURCIA, SPAIN
SN 0213-3911
EI 1699-5848
J9 HISTOL HISTOPATHOL
JI Histol. Histopath.
PD NOV
PY 2020
VL 35
IS 11
BP 1275
EP 1284
DI 10.14670/HH-18-254
PG 10
WC Cell Biology; Pathology
WE Science Citation Index Expanded (SCI-EXPANDED)
SC Cell Biology; Pathology
GA PT5DB
UT WOS:000608634300005
PM 32926399
DA 2023-08-27
ER

PT J
AU Pacak, K
   Sirova, M
   Giubellino, A
   Lencesova, L
   Csaderova, L
   Laukova, M
   Hudecova, S
   Krizanova, O
AF Pacak, Karel
   Sirova, Marta
   Giubellino, Alessio
   Lencesova, Lubomira
   Csaderova, Lucia
   Laukova, Marcela
   Hudecova, Sona
   Krizanova, Olga
TI NF-kappa B inhibition significantly upregulates the norepinephrine
   transporter system, causes apoptosis in pheochromocytoma cell lines and
   prevents metastasis in an animal model
SO INTERNATIONAL JOURNAL OF CANCER
LA English
DT Article
DE NF-?B inhibition; pheochromocytoma; apoptosis; norepinephrine
   transporter
ID NECROSIS-FACTOR-ALPHA; MALIGNANT PHEOCHROMOCYTOMA; B ACTIVITY;
   I-131-METAIODOBENZYLGUANIDINE THERAPY; TRIPTERYGIUM-WILFORDII;
   EPITHELIAL-CELLS; PC12 CELLS; TRIPTOLIDE; ACTIVATION; NEUROBLASTOMA
AB Pheochromocytomas (PHEOs) and paragangliomas (PGLs) are specific types of neuroendocrine tumors that originate in the adrenal medulla or sympathetic/parasympathetic paraganglia, respectively. Although these tumors are intensively studied, a very effective treatment for metastatic PHEO or PGL has not yet been established. Preclinical evaluations of novel therapies for these tumors are very much required. Therefore, in this study we tested the effect of triptolide (TTL), a potent nuclear factor-kappaB (NF-?B) inhibitor, on the cell membrane norepinephrine transporter (NET) system, considered to be the gatekeeper for the radiotherapeutic agent 131I-metaiodobenzylguanidine (131I-MIBG). We measured changes in the mRNA and protein levels of NET and correlated them with proapoptotic factors and metastasis inhibition. The study was performed on three different stable PHEO cell lines. We found that blocking NF-?B with TTL or capsaicin increased both NET mRNA and protein levels. Involvement of NF-?B in the upregulation of NET was verified by mRNA silencing of this site and also by using NF-?B antipeptide. Moreover, in vivo treatment with TTL significantly reduced metastatic burden in an animal model of metastatic PHEO. The present study for the first time shows how NF-?B inhibitors could be successfully used in the treatment of metastatic PHEO/PGL by a significant upregulation of NET to increase the efficacy of 131I-MIBG and by the induction of apoptosis.
C1 [Sirova, Marta; Lencesova, Lubomira; Laukova, Marcela; Hudecova, Sona; Krizanova, Olga] Slovak Acad Sci, Inst Mol Physiol & Genet, Ctr Excellence Studying Metab Aspects Dev Diagnos, Bratislava 83334, Slovakia.
   [Pacak, Karel; Giubellino, Alessio] Eunice Kennedy Shriver Natl Inst Child Hlth & Hum, Program Reprod & Adult Endocrinol, NIH, Bethesda, MD 20892 USA.
   [Csaderova, Lucia] Slovak Acad Sci, Mol Med Ctr, Bratislava 83334, Slovakia.
C3 Slovak Academy of Sciences; National Institutes of Health (NIH) - USA;
   NIH Eunice Kennedy Shriver National Institute of Child Health & Human
   Development (NICHD); Slovak Academy of Sciences
RP Krizanova, O (通讯作者)，Slovak Acad Sci, Inst Mol Physiol & Genet, Ctr Excellence Studying Metab Aspects Dev Diagnos, Vlarska 5, Bratislava 83334, Slovakia.
RI Lencesova, Lubomira/H-7335-2018; Hudecova, Sona/H-7645-2018; Giubellino,
   Alessio/H-3432-2019
OI Hudecova, Sona/0000-0002-4710-2157; Giubellino,
   Alessio/0000-0002-5352-0662; Krizanova, Olga/0000-0001-5377-9159;
   Csaderova, Lucia/0000-0003-4728-0305
FU Intramural Research Program of the NICHD, NIH [VEGA/0049/10, APVV
   51/0397]
FX Grant sponsor: Intramural Research Program of the NICHD, NIH; Grant
   numbers: VEGA/0049/10, APVV 51/0397
CR Amar L, 2005, J CLIN ONCOL, V23, P8812, DOI 10.1200/JCO.2005.03.1484
   Bayer M, 2009, NUCL MED BIOL, V36, P287, DOI 10.1016/j.nucmedbio.2008.12.010
   Brouwers FM, 2006, J CLIN ENDOCR METAB, V91, P4505, DOI 10.1210/jc.2006-0423
   Chang WT, 2001, J BIOL CHEM, V276, P2221, DOI 10.1074/jbc.M009713200
   Cleary S, 2006, ANN NY ACAD SCI, V1073, P263, DOI 10.1196/annals.1353.029
   Cogswell PC, 2000, ONCOGENE, V19, P1123, DOI 10.1038/sj.onc.1203412
   De Smaele E, 2001, NATURE, V414, P308, DOI 10.1038/35104560
   Dieguez-Acuna FJ, 2004, TOXICOL SCI, V82, P114, DOI 10.1093/toxsci/kfh236
   Druce MR, 2009, HORM METAB RES, V41, P697, DOI 10.1055/s-0029-1220687
   Gaurnier-Hausser A, 2011, CLIN CANCER RES, V17, P4661, DOI 10.1158/1078-0432.CCR-10-3310
   Gonias S, 2009, J CLIN ONCOL, V27, P4162, DOI 10.1200/JCO.2008.21.3496
   Grunwald F, 2010, SEMIN NUCL MED, V40, P153, DOI 10.1053/j.semnuclmed.2009.11.004
   Huang H, 2008, CANCER-AM CANCER SOC, V113, P2020, DOI 10.1002/cncr.23812
   Ilias I, 2003, J CLIN ENDOCR METAB, V88, P4083, DOI 10.1210/jc.2003-030235
   Karin M, 2002, NAT REV CANCER, V2, P301, DOI 10.1038/nrc780
   Kiss K, 2004, J BIOCHEM BIOPH METH, V61, P229, DOI 10.1016/j.jbbm.2004.06.003
   Kiviharju TM, 2002, CLIN CANCER RES, V8, P2666
   KUPCHAN SM, 1972, J AM CHEM SOC, V94, P7194, DOI 10.1021/ja00775a078
   Laukova M, 2012, NEUROIMMUNOMODULAT, V19, P69, DOI 10.1159/000329002
   Lee KY, 1999, J BIOL CHEM, V274, P13451, DOI 10.1074/jbc.274.19.13451
   Lee SY, 2005, MOL BRAIN RES, V140, P45, DOI 10.1016/j.molbrainres.2005.07.009
   Lencesova L, 2010, NEUROCHEM INT, V57, P884, DOI 10.1016/j.neuint.2010.09.007
   Liu QY, 2011, INT IMMUNOPHARMACOL, V11, P377, DOI 10.1016/j.intimp.2011.01.012
   Loh KC, 1997, J ENDOCRINOL INVEST, V20, P648, DOI 10.1007/BF03348026
   LOWRY OH, 1951, J BIOL CHEM, V193, P265
   Martiniova L, 2011, ENDOCR-RELAT CANCER, V18, P143, DOI 10.1677/ERC-10-0090
   Martiniova L, 2009, CLIN EXP METASTAS, V26, P239, DOI 10.1007/s10585-009-9236-0
   Martinon F, 2000, FEBS LETT, V468, P134, DOI 10.1016/S0014-5793(00)01212-6
   Pacak K, 2001, HYPERTENSION, V38, P6, DOI 10.1161/01.HYP.38.1.6
   Pacak K, 2007, NAT CLIN PRACT ENDOC, V3, P92, DOI 10.1038/ncpendmet0396
   Padbury JF, 2000, MOL BRAIN RES, V83, P128, DOI 10.1016/S0169-328X(00)00212-6
   Paik JH, 2011, CLIN CANCER RES, V17, P4761, DOI 10.1158/1078-0432.CCR-11-0494
   Pratheeshkumar P, 2011, DRUG CHEM TOXICOL, V34, P261, DOI 10.3109/01480545.2010.520017
   Rayet B, 1999, ONCOGENE, V18, P6938, DOI 10.1038/sj.onc.1203221
   Rose B, 2003, CANCER, V98, P239, DOI 10.1002/cncr.11518
   Scholz T, 2007, J CLIN ENDOCR METAB, V92, P1217, DOI 10.1210/jc.2006-1544
   Shamon LA, 1997, CANCER LETT, V112, P113, DOI 10.1016/S0304-3835(96)04554-5
   Sisson JC, 1999, Q J NUCL MED, V43, P217
   Tang FM, 2002, MOL CELL BIOL, V22, P8571, DOI 10.1128/MCB.22.24.8571-8579.2002
   Tang GL, 2001, NATURE, V414, P313, DOI 10.1038/35104568
   Tengchaisri T, 1998, CANCER LETT, V133, P169, DOI 10.1016/S0304-3835(98)00222-5
   Yamamoto Yumi, 2001, Current Molecular Medicine (Hilversum), V1, P287
   Yang SM, 2003, MOL CANCER THER, V2, P65
NR 43
TC 29
Z9 29
U1 0
U2 17
PU WILEY
PI HOBOKEN
PA 111 RIVER ST, HOBOKEN 07030-5774, NJ USA
SN 0020-7136
EI 1097-0215
J9 INT J CANCER
JI Int. J. Cancer
PD NOV 15
PY 2012
VL 131
IS 10
BP 2445
EP 2455
DI 10.1002/ijc.27524
PG 11
WC Oncology
WE Science Citation Index Expanded (SCI-EXPANDED)
SC Oncology
GA 011SM
UT WOS:000309185300026
PM 22407736
OA Bronze, Green Accepted
DA 2023-08-27
ER

PT J
AU Xu, DD
   Jia, F
   Li, GW
   Li, HF
AF Xu, Dandan
   Jia, Fei
   Li, Guowen
   Li, Hongfei
TI Dosimetric comparison of intensity-modulated radiation therapy and
   volumetric-modulated arc therapy plans for the treatment of glioma using
   flattening filter-free and flattening filter modes
SO ONCOLOGY LETTERS
LA English
DT Article
DE glioma; flattening filter-free; intensity-modulated radiation therapy;
   volumetric modulated arc therapy; dosimetry
ID PHOTON BEAMS; HELICAL TOMOTHERAPY; LINEAR-ACCELERATOR; NECK CANCER;
   RADIOTHERAPY; DELIVERY; QUALITY
AB In the present study, the dose verification between 6X and 6X flattening filter-free (FFF) in intensity-modulated radiation therapy (IMRT) and volumetric modulated arc therapy (VMAT) was compared, and the advantages and disadvantages of different radiotherapy plans were evaluated. All four plans achieved comparable heterogeneity and conformity indices. For frontal tumor, VMAT demonstrated more unproved sparing of the brainstem compared with the IMRT (P=0.045); while in the model of FEE, the Dmax of eye lens was significantly reduced by 16-21% (P<0.001). The organs at risk (OARs) in the temporal lobe tumor were spared well in the IMRT plan. With the removal of FF, the low-dose volume for both tumor locations was significantly reduced (P<0.05). By contrast, there was no significant difference in monitor units (MUs) with FFF, hut the MUs were significantly reduced in the VMAT plan (P<0.001). Regarding the protection of OARs, FFF appeared to be superior compared with FF. For the frontal glioma, the VMAT plan had more advantages, and for temporal lobe tumor, dynamic IMRT was more appropriate. The VMAT plan reduces the low-dose volume of normal brain tissues and the MUs. While the removal of FF may increase the dose rate, the shortened treatment delivery time may improve the accuracy of treatment due to intra-fractional patient motion.
C1 [Xu, Dandan; Jia, Fei; Li, Guowen; Li, Hongfei] Zhengzhou Univ, Affiliated Hosp 1, Dept Radiat Oncol, 1 Jianshe Rd, Zhengzhou 450000, Henan, Peoples R China.
C3 Zhengzhou University
RP Li, GW (通讯作者)，Zhengzhou Univ, Affiliated Hosp 1, Dept Radiat Oncol, 1 Jianshe Rd, Zhengzhou 450000, Henan, Peoples R China.
EM ligouwen8@126.com
CR Alongi F, 2012, RADIAT ONCOL, V7, DOI 10.1186/1748-717X-7-204
   Baltas D, 1998, INT J RADIAT ONCOL, V40, P515, DOI 10.1016/S0360-3016(97)00732-3
   Bragg CM, 2002, INT J RADIAT ONCOL, V52, P729, DOI 10.1016/S0360-3016(01)02660-8
   Cao D, 2007, INT J RADIAT ONCOL, V69, P240, DOI 10.1016/j.ijrobp.2007.04.073
   Cashmore J, 2008, PHYS MED BIOL, V53, P1933, DOI 10.1088/0031-9155/53/7/009
   Chan Maria F, 2003, Med Dosim, V28, P261, DOI 10.1016/j.meddos.2003.08.004
   Clemente S, 2011, INT J RADIAT ONCOL, V80, P1248, DOI 10.1016/j.ijrobp.2010.08.007
   Doornaert P, 2011, INT J RADIAT ONCOL, V79, P429, DOI 10.1016/j.ijrobp.2009.11.014
   Kragl G, 2009, RADIOTHER ONCOL, V93, P141, DOI 10.1016/j.radonc.2009.06.008
   Narayana A, 2006, INT J RADIAT ONCOL, V64, P892, DOI 10.1016/j.ijrobp.2005.05.067
   Palma D, 2008, INT J RADIAT ONCOL, V72, P996, DOI 10.1016/j.ijrobp.2008.02.047
   SIXEL KE, 1995, MED PHYS, V22, P1657, DOI 10.1118/1.597426
   Vanetti E, 2009, RADIOTHER ONCOL, V92, P111, DOI 10.1016/j.radonc.2008.12.008
   Vassiliev ON, 2006, PHYS MED BIOL, V51, P1907, DOI 10.1088/0031-9155/51/7/019
   Verbakel WFAR, 2009, INT J RADIAT ONCOL, V74, P252, DOI 10.1016/j.ijrobp.2008.12.033
   WALKER MD, 1980, NEW ENGL J MED, V303, P1323, DOI 10.1056/NEJM198012043032303
   [吴昊 Wu Hao], 2010, [中华放射肿瘤学杂志, Chinese Journal of Radiation Oncology], V19, P410
   Zwahlen DR, 2012, INT J RADIAT ONCOL, V83, P1655, DOI 10.1016/j.ijrobp.2011.10.019
NR 18
TC 0
Z9 0
U1 0
U2 5
PU SPANDIDOS PUBL LTD
PI ATHENS
PA POB 18179, ATHENS, 116 10, GREECE
SN 1792-1074
EI 1792-1082
J9 ONCOL LETT
JI Oncol. Lett.
PD MAY
PY 2017
VL 13
IS 5
BP 3451
EP 3456
DI 10.3892/ol.2017.5883
PG 6
WC Oncology
WE Science Citation Index Expanded (SCI-EXPANDED)
SC Oncology
GA EU6FQ
UT WOS:000401129800083
PM 28521451
OA gold, Green Published, Green Submitted
DA 2023-08-27
ER

PT J
AU Mussi, ACM
   Rhoton, AL
AF Mussi, ACM
   Rhoton, AL
TI Telovelar approach to the fourth ventricle: microsurgical anatomy
SO JOURNAL OF NEUROSURGERY
LA English
DT Article
DE fourth ventricle; tela choroidea; inferior medullary velum;
   cerebellomedulalry fissure; cerebellar tumor
ID INFERIOR CEREBELLAR ARTERY; MICRO-SURGICAL ANATOMY; POSTERIOR-FOSSA; 4TH
   VENTRICLE; CEREBELLOMEDULLARY FISSURE; RESECTION; CHILDREN; SURGERY;
   MUTISM; PATHOPHYSIOLOGY
AB Object. In the past, access to the fourth ventricle was obtained by splitting the vermis or removing part of the cerebellum. The purpose of this study was to examine the access to the fourth ventricle achieved by opening the tela choroidea and inferior medullary velum, the two thin sheets of tissue that form the lower half of the roof of the fourth ventricle, without incising or removing part of the cerebellum.
   Methods. Fifty formalin-fixed specimens, in which the arteries were perfused with red silicone and the veins with blue silicone, provided the material for this study. The dissections were performed in a stepwise manner to simulate the exposure that can be obtained by retracting the cerebellar tonsils and opening the tela choroidea and inferior medullary velum.
   Conclusions. Gently displacing the tonsils laterally exposes both the tela choroidea and the inferior medullary velum. Opening the tela provides access to the floor and body of the ventricle from the aqueduct to the obex. The additional opening of the velum provides access to the superior half of the roof of the ventricle, the fastigium, and the superolateral recess. Elevating the tonsillar surface away from the posterolateral medulla exposes the tela, which covers the lateral recess, and opening this tela exposes the structure forming the walls of the lateral recess.
C1 Univ Florida, Inst Brain, Dept Neurol Surg, Gainesville, FL 32610 USA.
C3 State University System of Florida; University of Florida
RP Rhoton, AL (通讯作者)，Univ Florida, Inst Brain, Dept Neurol Surg, POB 100265,100 S Newell Dr,Bldg 59,L2-100, Gainesville, FL 32610 USA.
EM rhoton@neurosurgery.ufl.edu
CR BAKER GS, 1965, J NEUROSURG, V23, P338, DOI 10.3171/jns.1965.23.3.0338
   DAILEY AT, 1995, J NEUROSURG, V83, P467, DOI 10.3171/jns.1995.83.3.0467
   Dandy W., 1966, BRAIN PRACTICE SURG, P452
   DIETZE DD, 1991, PEDIATR NEUROSURG, V16, P25
   Frazier CH., 1905, NY STATE J MED, V18, P272
   FUJII K, 1980, J NEUROSURG, V52, P504, DOI 10.3171/jns.1980.52.4.0504
   Fulton J F, 1937, Yale J Biol Med, V10, P89
   Holmes G, 1922, LANCET, V1, P1177
   Holmes G, 1922, LANCET, V2, P59
   Holmes G, 1922, LANCET, V1, P1231
   Kellogg JX, 1997, PEDIATR NEUROSURG, V27, P28, DOI 10.1159/000121221
   Kempe L.G., 1970, OPER NEUROSURG, V2, P14
   Larsell O, 1937, ARCH NEURO PSYCHIATR, V38, P580, DOI 10.1001/archneurpsyc.1937.02260210146011
   LISTER JR, 1982, NEUROSURGERY, V10, P170
   Margolis MT, 1974, RADIOLOGY SKULL BRAI, P1710
   MARTIN RG, 1980, NEUROSURGERY, V6, P483, DOI 10.1227/00006123-198005000-00001
   MATSUSHIMA T, 1982, NEUROSURGERY, V11, P631, DOI 10.1227/00006123-198211000-00008
   MATSUSHIMA T, 1992, NEUROSURGERY, V30, P325, DOI 10.1227/00006123-199203000-00003
   MATSUSHIMA T, 1983, J NEUROSURG, V59, P63, DOI 10.3171/jns.1983.59.1.0063
   POLLACK IF, 1995, NEUROSURGERY, V37, P885, DOI 10.1227/00006123-199511000-00006
   VANCALENBERGH F, 1995, NEUROSURGERY, V37, P894, DOI 10.1227/00006123-199511000-00007
   Yasargil MG, 1996, MICRONEUROSURGERY B, V4B, P63
NR 22
TC 140
Z9 151
U1 0
U2 5
PU AMER ASSOC NEUROLOGICAL SURGEONS
PI ROLLING MEADOWS
PA 5550 MEADOWBROOK DRIVE, ROLLING MEADOWS, IL 60008 USA
SN 0022-3085
EI 1933-0693
J9 J NEUROSURG
JI J. Neurosurg.
PD MAY
PY 2000
VL 92
IS 5
BP 812
EP 823
DI 10.3171/jns.2000.92.5.0812
PG 12
WC Clinical Neurology; Surgery
WE Science Citation Index Expanded (SCI-EXPANDED)
SC Neurosciences & Neurology; Surgery
GA 307VV
UT WOS:000086675600010
PM 10794296
DA 2023-08-27
ER

PT J
AU Hamisch, CA
   Minartz, J
   Blau, T
   Hafkemeyer, V
   Ruess, D
   Hellerbach, A
   Grau, SJ
   Ruge, MI
AF Hamisch, Christina A.
   Minartz, Jana
   Blau, Tobias
   Hafkemeyer, Vanessa
   Ruess, Daniel
   Hellerbach, Alexandra
   Grau, Stefan J.
   Ruge, Maximilian I.
TI Frame-based stereotactic biopsy of deep-seated and midline structures in
   511 procedures: feasibility, risk profile, and diagnostic yield
SO ACTA NEUROCHIRURGICA
LA English
DT Article; Proceedings Paper
CT 67th Annual Meeting of the German-Society-of-Neurosurgery (DGNC)
CY JUN 12-15, 2016
CL Frankfurt am Main, GERMANY
SP German Soc Neurosurgery
DE Stereotactic biopsy; Midline structures; Deep-seated structures;
   Feasibility; Safety; Diagnostic yield
ID RANDOMIZED PHASE-III; BRAIN-STEM TUMORS; HISTONE H3.3; SAFETY;
   COMPLICATIONS; EFFICACY; RADIOTHERAPY; TEMOZOLOMIDE; METAANALYSIS;
   MORBIDITY
AB Objectives We evaluated the feasibility, safety, and diagnostic yield of frame-based stereotactic biopsies (SB) in lesions located in deep-seated and midline structures of the brain to analyze these parameters in comparison to other brain areas. Patients and methods In a retrospective, tertiary care single-center analysis, we identified all patients who received SB for lesions localized in deep-seated and midline structures (corpus callosum, basal ganglia, pineal region, sella, thalamus, and brainstem) between January 1996 and June 2015. Study participants were between 1 and 82 years. We evaluated the feasibility, procedural complications (mortality, transient and permanent morbidity), and diagnostic yield. We further performed a risk analysis of factors influencing the latter parameters. Chi-square test, Student t test, and Mann-Whitney rank-sum test were used for statistical analysis. Results Four hundred eighty-nine patients receiving 511 SB procedures (median age 48.5 years, range 1-82; median Karnofsky Performance Score 80%, range 50-100%, 43.8% female/56.2% male) were identified. Lesions were localized in the corpus callosum (29.5%), basal ganglia (17.0%), pineal region (11.5%), sella (7.8%), thalamus (4.3%), brainstem (28.8%), and others (1.1%). Procedure-related mortality was 0%, and permanent morbidity was 0.4%. Transient morbidity was 9.6%. Histological diagnosis was possible in 99.2% (low-grade gliomas 16.2%, high-grade gliomas 40.3%, other tumors in 27.8%, no neoplastic lesions 14.5%, no definitive histological diagnosis 0.8%). Only the pons location correlated significantly with transient morbidity (p < 0.001). Conclusion In experienced centers, frame-based stereotactic biopsy is a safe diagnostic tool with a high diagnostic yield also for deep-seated and midline lesions.
C1 [Hamisch, Christina A.; Grau, Stefan J.] Univ Hosp Cologne, Dept Gen Neurosurg, Ctr Neurosurg, D-50937 Cologne, Germany.
   [Minartz, Jana; Hafkemeyer, Vanessa; Ruess, Daniel; Hellerbach, Alexandra; Ruge, Maximilian I.] Univ Hosp Cologne, Dept Stereotaxy & Funct Neurosurg, Ctr Neurosurg, D-50937 Cologne, Germany.
   [Blau, Tobias] Univ Hosp Essen, Dept Neuropathol, D-45122 Essen, Germany.
   [Grau, Stefan J.; Ruge, Maximilian I.] Univ Cologne, Ctr Integrated Oncol CIO, D-53113 Bonn, Germany.
   [Grau, Stefan J.; Ruge, Maximilian I.] Univ Bonn, D-53113 Bonn, Germany.
C3 University of Cologne; University of Cologne; University of Duisburg
   Essen; University of Bonn; University of Cologne; University of Bonn
RP Hamisch, CA (通讯作者)，Univ Hosp Cologne, Dept Gen Neurosurg, Ctr Neurosurg, D-50937 Cologne, Germany.
EM christina.hamisch@uk-koeln.de
RI Grau, Stefan/AAW-8930-2021
OI Grau, Stefan/0000-0002-9742-527X
CR Baumert BG, 2016, LANCET ONCOL, V17, P1521, DOI 10.1016/S1470-2045(16)30313-8
   Dammers R, 2008, ACTA NEUROCHIR, V150, P23, DOI 10.1007/s00701-007-1473-x
   Khuong-Quang DA, 2012, ACTA NEUROPATHOL, V124, P439, DOI 10.1007/s00401-012-0998-0
   Felsberg J, 2004, BRAIN PATHOL, V14, P121, DOI 10.1111/j.1750-3639.2004.tb00044.x
   Georgiopoulos M, 2018, J NEUROL SURG PART A, V79, P31, DOI 10.1055/s-0037-1602697
   Grasso CS, 2015, NAT MED, V21, P555, DOI 10.1038/nm.3855
   Grossman R, 2005, ACTA NEUROCHIR, V147, P627, DOI 10.1007/s00701-005-0495-5
   Hall WA, 1998, CANCER, V82, P1749, DOI 10.1002/(SICI)1097-0142(19980501)82:9<1756::AID-CNCR23>3.0.CO;2-2
   Hamisch C, 2017, J NEUROSURG-PEDIATR, V20, P261, DOI 10.3171/2017.2.PEDS1665
   Hamisch CA, 2017, KLIN PADIATR, V229, P133, DOI 10.1055/s-0043-101908
   Hartmann C, 2011, CLIN CANCER RES, V17, P4588, DOI 10.1158/1078-0432.CCR-10-3194
   Hashizume R, 2014, NAT MED, V20, P1394, DOI 10.1038/nm.3716
   Kickingereder P, 2013, NEUROSURGERY, V72, P873, DOI 10.1227/NEU.0b013e31828bf445
   Kongkham PN, 2008, CAN J NEUROL SCI, V35, P79, DOI 10.1017/S0317167100007605
   Kreth FW, 2001, ACTA NEUROCHIR, V143, P539, DOI 10.1007/s007010170058
   Louis DN, 2016, ACTA NEUROPATHOL, V131, P803, DOI 10.1007/s00401-016-1545-1
   Malone H, 2015, WORLD NEUROSURG, V84, P1084, DOI 10.1016/j.wneu.2015.05.025
   Marcus HJ, 2018, CHILD NERV SYST, V34, P1299, DOI 10.1007/s00381-018-3821-y
   McGirt MJ, 2005, J NEUROSURG, V102, P897, DOI 10.3171/jns.2005.102.5.0897
   Nishihara Masamitsu, 2014, Surg Neurol Int, V5, pS421, DOI 10.4103/2152-7806.140211
   Nishihara Masamitsu, 2011, Kobe J Med Sci, V56, pE148
   Puget S, 2015, CHILD NERV SYST, V31, P1773, DOI 10.1007/s00381-015-2832-1
   Rajshekhar V, 2001, STEREOT FUNCT NEUROS, V76, P137, DOI 10.1159/000066709
   Reithmeier T, 2013, CLIN NEUROL NEUROSUR, V115, P1955, DOI 10.1016/j.clineuro.2013.05.019
   Sawin PD, 1998, SURG NEUROL, V49, P640, DOI 10.1016/S0090-3019(97)00435-7
   Schar RT, 2016, PLOS ONE, V11, DOI 10.1371/journal.pone.0153499
   Schwartzentruber J, 2012, NATURE, V482, P226, DOI [10.1038/nature10833, 10.1007/s13311-012-0137-6]
   Soo TM, 1995, STEREOT FUNCT NEUROS, V64, P183
   Stupp R, 2009, LANCET ONCOL, V10, P459, DOI 10.1016/S1470-2045(09)70025-7
   van den Bent MJ, 2009, J CLIN ONCOL, V27, P5881, DOI 10.1200/JCO.2009.24.1034
   VOGES J, 1993, ACTA NEUROCHIR, V125, P142, DOI 10.1007/BF01401842
   WEN DY, 1993, NEUROSURGERY, V32, P407, DOI 10.1227/00006123-199303000-00011
   Wick W, 2016, NEURO-ONCOLOGY, V18, P1529, DOI 10.1093/neuonc/now133
   Woodworth GF, 2006, J NEUROSURG, V104, P233, DOI 10.3171/jns.2006.104.2.233
   Wu G, 2012, NAT GENET, V44, P251, DOI 10.1038/ng.1102
NR 35
TC 24
Z9 24
U1 0
U2 2
PU SPRINGER WIEN
PI WIEN
PA SACHSENPLATZ 4-6, PO BOX 89, A-1201 WIEN, AUSTRIA
SN 0001-6268
EI 0942-0940
J9 ACTA NEUROCHIR
JI Acta Neurochir.
PD OCT
PY 2019
VL 161
IS 10
BP 2065
EP 2071
DI 10.1007/s00701-019-04020-1
PG 7
WC Clinical Neurology; Surgery
WE Science Citation Index Expanded (SCI-EXPANDED); Conference Proceedings Citation Index - Science (CPCI-S)
SC Neurosciences & Neurology; Surgery
GA IX9PH
UT WOS:000486021200014
PM 31359191
DA 2023-08-27
ER

PT J
AU Ryu, HS
   Jung, TY
   Han, MS
   Kim, SK
   Lee, KH
AF Ryu, Han-Seung
   Jung, Tae-Young
   Han, Moon-Soo
   Kim, Seul-Ki
   Lee, Kyung-Hwa
TI Intraoperative Tumoral Bleeding of Hypervascular Medulloblastoma after
   Ventricular Drainage: A Case Report
SO PEDIATRIC NEUROSURGERY
LA English
DT Article
DE Hemorrhage; Medulloblastoma; Cerebrospinal fluid
ID POSTERIOR-FOSSA-TUMORS; ENDOSCOPIC 3RD VENTRICULOSTOMY; FATAL
   INTRATUMORAL HEMORRHAGE; VENTRICULOPERITONEAL SHUNT; PERITONEAL SHUNT;
   CHILDREN; HYDROCEPHALUS; MANAGEMENT; COMPLICATIONS
AB We report a rare case of intraoperative tumoral bleeding of a hypervascular medulloblastoma. A 12-year-old girl presented with dizziness and nausea. Brain magnetic resonance (MR) images revealed an approximately 4.2-cm enhanced mass on the cerebellar vermis associated with mild perilesional edema and increased cerebral blood volume. Angiography showed tumoral staining and developed occipital and circular dural sinuses in the venous phase. A suboccipital craniotomy was performed. To relieve the intracranial pressure, cerebrospinal fluid (CSF) was drained via a lateral ventricular catheter in the occipital horn. During the opening of the dura, the brain swelling had progressed, and brain computed tomography revealed an intratumoral hemorrhage with brainstem compression. The patient was in a stuporous mental state. A reoperation was performed, and the mass was totally removed. The pathologic findings revealed a medulloblastoma with abnormal enlarged arterial vascular structures. Postoperatively, the patient recovered to an alert mental state. She underwent chemotherapy and radiotherapy. There was no recurrence after 1 year. Pre-resectional CSF drainage should not be routinely performed in posterior fossa tumors, especially with increased cerebral blood volume on MR perfusion images. Complete removal should be performed quickly while CSF drainage should be performed slowly. An intratumoral hemorrhage should be considered in posterior fossa tumors when severe brain swelling suddenly develops after CSF drainage. (C) 2016 S. Karger AG, Basel
C1 [Ryu, Han-Seung; Jung, Tae-Young; Han, Moon-Soo] Chonnam Natl Univ, Sch Med, Dept Neurosurg, Chonnam Natl Univ Hosp, Gwangju, South Korea.
   [Ryu, Han-Seung; Jung, Tae-Young; Han, Moon-Soo] Chonnam Natl Univ, Sch Med, Dept Radiol, Chonnam Natl Univ Hosp, Gwangju, South Korea.
   [Ryu, Han-Seung; Jung, Tae-Young; Han, Moon-Soo] Chonnam Natl Univ, Sch Med, Dept Pathol, Chonnam Natl Univ Hosp, Gwangju, South Korea.
   [Kim, Seul-Ki] Chonnam Natl Univ, Hwasun Hosp, Gwangju, South Korea.
C3 Chonnam National University; Chonnam National University Hospital;
   Chonnam National University; Chonnam National University Hospital;
   Chonnam National University; Chonnam National University Hospital;
   Chonnam National University
RP Jung, TY (通讯作者)，Chonnam Natl Univ, Hwasun Hosp, Dept Neurosurg, 633 Seoyang Ro, Gwangju 519763, Jeollanam Do, South Korea.
EM jung-ty@chonnam.ac.kr
FU Basic Science Research Program through the National Research Foundation
   of Korea (NRF) - Ministry of Science, ICT and Future Planning
   [2014R1A1A1004469]; National Research Foundation of Korea
   [2014R1A1A1004469] Funding Source: Korea Institute of Science &
   Technology Information (KISTI), National Science & Technology
   Information Service (NTIS)
FX This research was supported by the Basic Science Research Program
   through the National Research Foundation of Korea (NRF) funded by the
   Ministry of Science, ICT and Future Planning (2014R1A1A1004469).
CR El-Gaidi MA, 2015, J NEUROSURG-PEDIATR, V15, P4, DOI 10.3171/2014.8.PEDS14146
   Elgamal EA, 2006, PEDIATR NEUROSURG, V42, P45, DOI 10.1159/000089509
   EPSTEIN F, 1978, NEUROSURGERY, V3, P348, DOI 10.1227/00006123-197811000-00003
   GRIWAN MS, 1993, CHILD NERV SYST, V9, P462, DOI 10.1007/BF00393549
   HOFFMAN HJ, 1976, J NEUROSURG, V44, P562, DOI 10.3171/jns.1976.44.5.0562
   IVAN LP, 1980, CAN J SURG, V23, P566
   Kasliwal MK, 2008, TURK NEUROSURG, V18, P436
   Kumar V, 1996, BRIT J NEUROSURG, V10, P467, DOI 10.1080/02688699647096
   Morelli D, 2005, J NEUROSURG, V103, P247, DOI 10.3171/ped.2005.103.3.0247
   PAPO I, 1982, NEUROSURGERY, V10, P13, DOI 10.1227/00006123-198201000-00002
   Park MK, 2015, J KOREAN NEUROSURG S, V57, P359, DOI 10.3340/jkns.2015.57.5.359
   Provenzale JM, 2002, AM J ROENTGENOL, V178, P711, DOI 10.2214/ajr.178.3.1780711
   RAIMONDI AJ, 1981, J NEUROSURG, V55, P174, DOI 10.3171/jns.1981.55.2.0174
   Ruggiero C, 2004, CHILD NERV SYST, V20, P828, DOI 10.1007/s00381-004-0938-y
   Sainte-Rose C, 2001, J NEUROSURG, V95, P791, DOI 10.3171/jns.2001.95.5.0791
   Santhanam R, 2009, J CLIN NEUROSCI, V16, P135, DOI 10.1016/j.jocn.2008.02.016
   Slavin KV, 2003, NEUROL RES, V25, P880, DOI 10.1179/016164103771954014
   VAQUERO J, 1981, J NEUROSURG, V54, P406, DOI 10.3171/jns.1981.54.3.0406
   WAKAI S, 1982, NEUROSURGERY, V10, P437, DOI 10.1227/00006123-198204000-00004
NR 19
TC 1
Z9 1
U1 0
U2 4
PU KARGER
PI BASEL
PA ALLSCHWILERSTRASSE 10, CH-4009 BASEL, SWITZERLAND
SN 1016-2291
EI 1423-0305
J9 PEDIATR NEUROSURG
JI Pediatr. Neurosurg.
PY 2017
VL 52
IS 2
BP 103
EP 108
DI 10.1159/000452802
PG 6
WC Clinical Neurology; Pediatrics; Surgery
WE Science Citation Index Expanded (SCI-EXPANDED)
SC Neurosciences & Neurology; Pediatrics; Surgery
GA EQ1UE
UT WOS:000397854300007
PM 27923226
DA 2023-08-27
ER

PT J
AU Zuo, PC
   Zhang, MX
   Wu, WH
   Wang, Y
   Li, T
   Sun, T
   Wang, YJ
   Wu, Z
   Zhang, JT
   Zhang, LW
AF Zuo, Pengcheng
   Zhang, Mingxin
   Wu, Wenhao
   Wang, Yu
   Li, Tian
   Sun, Tao
   Wang, YuJin
   Wu, Zhen
   Zhang, Junting
   Zhang, Liwei
TI Primary intracranial histiocytic sarcomas: a report of six cases and a
   pooled analysis of individual patient data
SO JOURNAL OF CANCER RESEARCH AND CLINICAL ONCOLOGY
LA English
DT Article; Early Access
DE Primary; Intracranial histiocytic sarcomas; GTR; Radiotherapy;
   Chemotherapy
ID CENTRAL-NERVOUS-SYSTEM; LYMPHOMA
AB ObjectivePrimary intracranial histiocytic sarcomas (PIHSs) are extremely rare with limited reported cases, making their prognostic factors and management uncertain. This study aims to describe the clinical characteristics of PIHSs and propose a treatment protocol for this entity.MethodsClinical data were collected from six patients diagnosed with PIHSs at Beijing Tiantan Hospital between March 2011 and October 2022. Additionally, a comprehensive search of the PubMed database was conducted using the keywords "primary intracranial" or "primary central nervous system" combined with "histiocytic sarcoma" or "histiocytic sarcomas" between 1996 and 2022, identifying 24 cases. A pooled analysis of individual patient data was performed to assess risk factors for overall survival (OS).ResultsThe six cases included four males and two females, with a mean age of 42.2 & PLUSMN; 13.3 years. In total, 24 cases of PIHSs were identified from previous studies. Multivariate Cox regression analysis revealed that gross total resection (GTR) was the only factor predicting a longer OS (p = 0.027). Kaplan-Meier analysis demonstrated that GTR (p = 0.0013), solitary lesions (p = 0.0048), and radiotherapy (p = 0.0492) were associated with a longer OS.ConclusionPIHSs are rare brain tumors with poor clinical prognosis. Patients with solitary lesions have a longer OS than those with multifocal lesions. Gross total resection must be the first choice. Radiotherapy may bring benefits for these patients, but chemotherapy may not be useful. Further studies involving larger cohorts are necessary to validate these findings.
C1 [Zuo, Pengcheng; Zhang, Mingxin; Wu, Wenhao; Wang, Yu; Li, Tian; Sun, Tao; Wang, YuJin; Wu, Zhen; Zhang, Junting; Zhang, Liwei] Capital Med Univ, Beijing Tiantan Hosp, Dept Neurosurg, Beijing, Peoples R China.
   [Zhang, Liwei] China Natl Clin Res Ctr Neurol Dis, Beijing, Peoples R China.
C3 Capital Medical University
RP Zhang, LW (通讯作者)，Capital Med Univ, Beijing Tiantan Hosp, Dept Neurosurg, Beijing, Peoples R China.; Zhang, LW (通讯作者)，China Natl Clin Res Ctr Neurol Dis, Beijing, Peoples R China.
EM zhangliweittyy@163.com
FU Multicenter clinical big data study and multi-path tumorigenesis
   mechanisms and precision treatment research on brainstem glioma
   [JINGYIYAN2018-7]
FX This study was funded by Multicenter clinical big data study and
   multi-path tumorigenesis mechanisms and precision treatment research on
   brainstem glioma (JINGYIYAN2018-7).
CR Bai JW, 2014, NEUROL INDIA, V62, P684, DOI 10.4103/0028-3886.149409
   Bell SL, 2012, NEUROPATH APPL NEURO, V38, P111, DOI 10.1111/j.1365-2990.2011.01205.x
   Cao M, 2007, ARCH PATHOL LAB MED, V131, P301
   Chen CJ, 2015, BRAIN TUMOR PATHOL, V32, P66, DOI 10.1007/s10014-014-0191-3
   Cheuk W, 2001, AM J SURG PATHOL, V25, P1372, DOI 10.1097/00000478-200111000-00004
   Devic P, 2012, QJM-INT J MED, V105, P77, DOI 10.1093/qjmed/hcq244
   Foster M, 2015, CHILD NERV SYST, V31, P2363, DOI 10.1007/s00381-015-2815-2
   Gentzler M, 2009, MED FORUM, V11, P15
   Gill-Samra S, 2012, J CLIN NEUROSCI, V19, P1456, DOI 10.1016/j.jocn.2011.10.023
   Gomi K, 2012, J NEUROSURG-PEDIATR, V10, P126, DOI 10.3171/2012.5.PEDS11270
   Hung YP, 2020, ARCH PATHOL LAB MED, V144, P650, DOI 10.5858/arpa.2018-0349-RS
   Idbaih A, 2014, NEUROLOGY, V83, P1478, DOI 10.1212/WNL.0000000000000880
   Kommalapati A, 2019, LEUKEMIA LYMPHOMA, V60, P553, DOI 10.1080/10428194.2018.1492128
   Laviv Y, 2013, BRAIN TUMOR PATHOL, V30, P192, DOI 10.1007/s10014-012-0123-z
   Louis DN, 2021, NEURO-ONCOLOGY, V23, P1231, DOI 10.1093/neuonc/noab106
   Ma S, 2018, MEDICINE, V97, DOI 10.1097/MD.0000000000011271
   MATHE G, 1970, BRIT J CANCER, V24, P687, DOI 10.1038/bjc.1970.82
   May JM, 2018, RADIAT ONCOL, V13, DOI 10.1186/s13014-018-1115-x
   Nguyen TDT, 2005, AM J SURG PATHOL, V29, P617, DOI 10.1097/01.pas.0000157940.80538.ec
   Perez-Ruiz Elisabeth, 2013, J Med Case Rep, V7, P127, DOI 10.1186/1752-1947-7-127
   So H, 2015, CANCER RES TREAT, V47, P322, DOI 10.4143/crt.2013.163
   Sun W, 2003, AM J SURG PATHOL, V27, P258, DOI 10.1097/00000478-200302000-00017
   Torres CF, 1996, MED PEDIATR ONCOL, V27, P547, DOI 10.1002/(SICI)1096-911X(199612)27:6<547::AID-MPO7>3.0.CO;2-L
   Ueno T, 2016, NEUROL SCI, V37, P1875, DOI 10.1007/s10072-016-2636-4
   Wang J, 2012, CLIN NEUROL NEUROSUR, V114, P1074, DOI 10.1016/j.clineuro.2012.02.009
   Wu WN, 2013, HUM PATHOL, V44, P1177, DOI 10.1016/j.humpath.2012.11.002
   Zanelli M, 2017, NEUROPATHOLOGY, V37, P517, DOI 10.1111/neup.12390
NR 27
TC 0
Z9 0
U1 0
U2 0
PU SPRINGER
PI NEW YORK
PA ONE NEW YORK PLAZA, SUITE 4600, NEW YORK, NY, UNITED STATES
SN 0171-5216
EI 1432-1335
J9 J CANCER RES CLIN
JI J. Cancer Res. Clin. Oncol.
PD 2023 JUL 8
PY 2023
DI 10.1007/s00432-023-05112-3
EA JUL 2023
PG 9
WC Oncology
WE Science Citation Index Expanded (SCI-EXPANDED)
SC Oncology
GA L6IF2
UT WOS:001024272600004
PM 37421454
OA Green Submitted
DA 2023-08-27
ER

PT J
AU Gallo, G
   Giarnieri, E
   Bosco, S
   Cappelli, C
   Alderisio, M
   Giovagnoli, MR
   Giordano, A
   Vecchione, A
AF Gallo, G
   Giarnieri, E
   Bosco, S
   Cappelli, C
   Alderisio, M
   Giovagnoli, MR
   Giordano, A
   Vecchione, A
TI Aberrant bcl-2 and bax protein expression related to chemotherapy
   response in neuroblastoma
SO ANTICANCER RESEARCH
LA English
DT Article
DE neuroblastoma; bax; bcl-2; chemotherapy; immunohistochemistry
ID PROGRAMMED CELL-DEATH; INDUCED APOPTOSIS; PROTOONCOGENE BCL-2;
   DIFFERENTIATION; RESISTANCE; CARCINOMA; CANCER; SYSTEM; P53; MARKERS
AB Neuroblastoma (NB) is a tumor of the sympathetic nervous system which develops in young children. It derives from cells of the embryonal neural crest that form many different tissues, including the adrenal medulla and the sympathetic ganglia. Survival rates for patients with neuroblastoma have remained unchanged despite intensive efforts to develop more effective treatment strategies. The intrinsic resistance of many tumor types to antineoplastic therapies and the appearance of resistant cell populations upon relapse of an originally responsive tumor represent major impediments to successful treatment. The possibility exists that these neoplasms, particulary those that have become refractory to chemotherapeutic drugs, may occur in part because of failed apoptosis. In this study we investigated the immunocytochemical expression, before and after a trial of chemotherapy of the bcl-2 and bax proteins in 15 cases of NB, including 8 stroma-poor and 7 stroma-rich NBs. Patients with strong expression of bcl-2 before the treatment had shorter survival than those with weak or moderate expression of the protein (p = 0.004). Moreover, bcl-2 protein expression was correlated to the stroma-poor histotype only after the treatment (p = 0.031). An association between bax protein expression before treatment and longer survival (p = 0.014) was also found. We conclude that bcl-2 and bax expression, before the treatment, could be of prognostic value in neuroblastomas.
C1 Temple Univ, Coll Sci & Technol, Sbarro Inst Canc Res & Mol Med, Philadelphia, PA 19122 USA.
   Univ Roma La Sapienza, Fac Med & Chirurg 2, Scuola Specializzasione Oncol, Rome, Italy.
   Univ Roma La Sapienza, Dipartimento Biopatol Umana, Rome, Italy.
   Univ Roma La Sapienza, Ist Clin Pediat, Rome, Italy.
C3 Pennsylvania Commonwealth System of Higher Education (PCSHE); Temple
   University; CIVIS; Sapienza University Rome; CIVIS; Sapienza University
   Rome; CIVIS; Sapienza University Rome
RP Gallo, G (通讯作者)，Temple Univ, Coll Sci & Technol, Sbarro Inst Canc Res & Mol Med, Biolife Sci Bldg,1900 N 12th St,Suite 333, Philadelphia, PA 19122 USA.
RI Giordano, Antonio/F-1927-2010
OI Giordano, Antonio/0000-0002-5959-016X; Cappelli,
   Carlo/0000-0002-3188-8626; Giarnieri, Enrico/0000-0002-2046-5505
CR ANDERSON DJ, 1989, NEURON, V3, P1, DOI 10.1016/0896-6273(89)90110-4
   BARRY MA, 1990, BIOCHEM PHARMACOL, V40, P2353, DOI 10.1016/0006-2952(90)90733-2
   BERTHOLD F, 1990, NEUROBLASTOMA TUMOR, P1
   CAMPOS L, 1993, BLOOD, V81, P3091
   COOPER MJ, 1990, AM J PATHOL, V137, P605
   DIVE C, 1991, BRIT J CANCER, V64, P192, DOI 10.1038/bjc.1991.269
   DOLE M, 1994, CANCER RES, V54, P3253
   FONTANINI G, 1995, BRIT J CANCER, V71, P1003, DOI 10.1038/bjc.1995.193
   Gasparini G, 1995, CLIN CANCER RES, V1, P1375
   HANADA M, 1993, CANCER RES, V53, P4978
   HOEHNER JC, 1995, INT J CANCER, V62, P19, DOI 10.1002/ijc.2910620106
   Homma A, 1999, CLIN CANCER RES, V5, P801
   King KL, 1998, ANNU REV PHYSIOL, V60, P601, DOI 10.1146/annurev.physiol.60.1.601
   Krajewski S, 1997, AM J PATHOL, V150, P805
   LASORELLA A, 1995, CANCER RES, V55, P4711
   Lombet A, 2001, EUR J BIOCHEM, V268, P1352, DOI 10.1046/j.1432-1327.2001.02002.x
   LOWE SW, 1993, CELL, V74, P957, DOI 10.1016/0092-8674(93)90719-7
   Lutz W, 1998, ONCOGENE, V17, P339, DOI 10.1038/sj.onc.1200201
   MCDONNELL TJ, 1992, CANCER RES, V52, P6940
   McPake CR, 1998, ONCOL RES, V10, P235
   MOLENAAR WM, 1990, AM J PATHOL, V136, P375
   NOWELL PC, 1976, SCIENCE, V23, P28
   OLTVAI ZN, 1994, CELL, V79, P189, DOI 10.1016/0092-8674(94)90188-0
   Park SA, 2001, MOL BRAIN RES, V93, P18, DOI 10.1016/S0169-328X(01)00176-0
   PEZZELLA F, 1993, NEW ENGL J MED, V329, P690, DOI 10.1056/NEJM199309023291003
   REED JC, 1994, J CELL BIOL, V124, P1, DOI 10.1083/jcb.124.1.1
   SATO T, 1994, P NATL ACAD SCI USA, V91, P9238, DOI 10.1073/pnas.91.20.9238
   Schwab M, 1997, PATHOLOGY GENETICS T, P117
   SEN S, 1992, FEBS LETT, V307, P122, DOI 10.1016/0014-5793(92)80914-3
   Shimada H, 1999, CANCER, V86, P364, DOI 10.1002/(SICI)1097-0142(19990715)86:2<364::AID-CNCR21>3.0.CO;2-7
   WELLER M, 1995, J CLIN INVEST, V95, P2633, DOI 10.1172/JCI117965
   WILLIAMS GT, 1991, CELL, V65, P1097, DOI 10.1016/0092-8674(91)90002-G
   Yang E, 1996, BLOOD, V88, P386, DOI 10.1182/blood.V88.2.386.bloodjournal882386
   YUNIS JJ, 1989, NEW ENGL J MED, V320, P1047, DOI 10.1056/NEJM198904203201605
NR 34
TC 10
Z9 11
U1 0
U2 2
PU INT INST ANTICANCER RESEARCH
PI ATHENS
PA EDITORIAL OFFICE 1ST KM KAPANDRITIOU-KALAMOU RD KAPANDRITI, PO BOX 22,
   ATHENS 19014, GREECE
SN 0250-7005
J9 ANTICANCER RES
JI Anticancer Res.
PD JAN-FEB
PY 2003
VL 23
IS 1B
BP 777
EP 784
PG 8
WC Oncology
WE Science Citation Index Expanded (SCI-EXPANDED)
SC Oncology
GA 657LR
UT WOS:000181669100045
PM 12680183
DA 2023-08-27
ER

PT J
AU Butler, MJ
   Wick, CC
   Shew, MA
   Chicoine, MR
   Ortmann, AJ
   Vance, J
   Buchman, CA
AF Butler, Margaret J.
   Wick, Cameron C.
   Shew, Matthew A.
   Chicoine, Michael R.
   Ortmann, Amanda J.
   Vance, Janet
   Buchman, Craig A.
TI Intraoperative Cochlear Nerve Monitoring for Vestibular Schwannoma
   Resection and Simultaneous Cochlear Implantation in Neurofibromatosis
   Type 2: A Case Series
SO OPERATIVE NEUROSURGERY
LA English
DT Article
DE Case series; Cochlear implant; Intraoperative monitoring;
   Neurofibromatosis type 2; Vestibular schwannoma; Auditory nerve test
   system; eABR
ID BRAIN-STEM RESPONSES; HEARING; REMOVAL; SURGERY; PATIENT
AB BACKGROUND: Neurofibromatosis type 2 (NF2) often results in profound hearing loss and cochlear implantation is an emerging hearing rehabilitation option. However, cochlear implant (CI) outcomes in this population vary, and intraoperative monitoring to predict cochlear nerve viability and subsequent outcomes is not well-established.
   OBJECTIVE: To review the use of intraoperative electrically evoked cochlear nerve monitoring in patients with NF2 simultaneous translabyrinthine (TL) vestibular schwannoma (VS) resection and cochlear implantation.
   METHODS: A retrospective review was performed of 3 patients with NF2 that underwent simultaneous TLVS resection and cochlear implantation with electrical auditory brainstem response (eABR) measured throughout tumor resection. Patient demographics, preoperative assessments, surgical procedures, and outcomes were reviewed.
   RESULTS: Patients 1 and 3 had a reliable eABR throughout tumor removal. Patient 2 had eABR pretumor removal, but post-tumor removal eABR presence could not be reliably determined because of electrical artifact interference. All patients achieved auditory percepts upon CI activation. Patients 1 and 2 experienced a decline in CI performance after 1 yr and after 3 mo, respectively. Patient 3 continues to perform well at 9 mo. Patients 2 and 3 are daily users of their CI.
   CONCLUSION: Cochlear implantation is attainable in cases of NF2-associated VS resection. Intraoperative eABR may facilitate cochlear nerve preservation during tumor removal, though more data and long-term outcomes are needed to refine eABR methodology and predictive value for this population.
C1 [Butler, Margaret J.; Ortmann, Amanda J.] Washington Univ, Sch Med, Program Audiol & Commun Sci, Dept Otolaryngol Head & Neck Surg, St Louis, MO USA.
   [Wick, Cameron C.; Shew, Matthew A.; Ortmann, Amanda J.; Buchman, Craig A.] Washington Univ, Sch Med, Dept Otolaryngol Head & Neck Surg, St Louis, MO 63110 USA.
   [Chicoine, Michael R.] Washington Univ, Dept Neurosurg, Sch Med, St Louis, MO USA.
   [Vance, Janet] Washington Univ, St Louis Childrens Hosp, Sch Med, St Louis, MO 63110 USA.
C3 Washington University (WUSTL); Washington University (WUSTL); Washington
   University (WUSTL); St. Louis Children's Hospital; Washington University
   (WUSTL)
RP Butler, MJ (通讯作者)，660 South Euclid Ave,Campus Box 8115, St Louis, MO 63110 USA.
EM margaretbutler@wustl.edu
OI Shew, Matthew/0000-0002-7971-377X
CR Agha RA, 2020, INT J SURG, V84, P231, DOI 10.1016/j.ijsu.2020.11.005
   Asthagiri AR, 2009, LANCET, V373, P1974, DOI 10.1016/S0140-6736(09)60259-2
   Atcherson SR, AUDITORY ELECT CLIN
   Blakeley JO, 2016, NEURO-ONCOLOGY, V18, P624, DOI 10.1093/neuonc/nov200
   Buchman CA, 2014, OTOL NEUROTOL, V35, P1773, DOI 10.1097/MAO.0000000000000541
   Buss E, 2018, TRENDS HEAR, V22, DOI 10.1177/2331216518771173
   Carlson ML, 2015, OTOL NEUROTOL, V36, P965, DOI 10.1097/MAO.0000000000000666
   Carlson ML, 2012, OTOL NEUROTOL, V33, P853, DOI 10.1097/MAO.0b013e318254fba5
   Cinar BC, 2017, EUR ARCH OTO-RHINO-L, V274, P3315, DOI 10.1007/s00405-017-4643-3
   Colletti V, 2005, LARYNGOSCOPE, V115, P1974, DOI 10.1097/01.mlg.0000178327.42926.ec
   Coy S, 2020, ACTA NEUROPATHOL, V139, P643, DOI 10.1007/s00401-019-02029-5
   Dahm V, 2020, OTOL NEUROTOL, V41, P1266, DOI 10.1097/MAO.0000000000002747
   Edmonson HA, 2018, RADIOGRAPHICS, V38, P94, DOI 10.1148/rg.2018170135
   Evans DGR, 2009, ORPHANET J RARE DIS, V4, DOI 10.1186/1750-1172-4-16
   Evans DGR, 2000, J MED GENET, V37, P897, DOI 10.1136/jmg.37.12.897
   Finke M, 2017, HEARING RES, V348, P112, DOI 10.1016/j.heares.2017.03.002
   Firszt JB, 2018, EAR HEARING, V39, P845, DOI 10.1097/AUD.0000000000000548
   Galvin JJ, 2019, EAR HEARING, V40, P766, DOI 10.1097/AUD.0000000000000671
   Harris Frances, 2017, Cochlear Implants Int, V18, P171, DOI 10.1080/14670100.2017.1300723
   Harris PA, 2009, J BIOMED INFORM, V42, P377, DOI 10.1016/j.jbi.2008.08.010
   Hawasli AH, 2013, J NEUROL SURG PART B, V74, P136, DOI 10.1055/s-0033-1338262
   Holden LK, 2013, EAR HEARING, V34, P342, DOI 10.1097/AUD.0b013e3182741aa7
   Jia H, 2020, OTOL NEUROTOL, V41, P94, DOI 10.1097/MAO.0000000000002431
   Kaskebar A, 2019, J NEUROL SURG REP, V80, P1
   Kong SK, 2011, AM J OTOLARYNG, V32, P69, DOI 10.1016/j.amjoto.2009.08.005
   Lassaletta L, 2017, OTOL NEUROTOL, V38, pE413, DOI 10.1097/MAO.0000000000001584
   Lassaletta L, 2016, EUR ARCH OTO-RHINO-L, V273, P27, DOI 10.1007/s00405-014-3450-3
   Litovsky RY, 2019, HEARING RES, V372, P69, DOI 10.1016/j.heares.2018.04.004
   Lloyd SKW, 2014, OTOL NEUROTOL, V35, P43, DOI 10.1097/MAO.0000000000000185
   Lu VM, 2019, J NEURO-ONCOL, V144, P239, DOI 10.1007/s11060-019-03234-8
   Lustig LR, 2006, OTOL NEUROTOL, V27, P512, DOI 10.1097/00129492-200606000-00013
   Marchioni D, 2018, OTOL NEUROTOL, V39, P1304, DOI 10.1097/MAO.0000000000001980
   Moller AR, 1985, AUDITORY BRAINSTEM R, P13
   Morrison H, 2007, CANCER RES, V67, P520, DOI 10.1158/0008-5472.CAN-06-1608
   Muigg F, 2020, EUR ARCH OTO-RHINO-L, V277, P695, DOI 10.1007/s00405-019-05737-6
   Neary WJ, 2010, J LARYNGOL OTOL, V124, P720, DOI 10.1017/S0022215110000460
   Neff BA, 2007, LARYNGOSCOPE, V117, P1069, DOI 10.1097/MLG.0b013e31804b1ae7
   North Hannah J D, 2016, Cochlear Implants Int, V17, P172
   Patel NS, 2020, OTOL NEUROTOL, V41, pE201, DOI 10.1097/MAO.0000000000002458
   Patel NS, 2020, J NEUROSURG, V1, P1
   Plotkin SR, 2012, OTOL NEUROTOL, V33, P1046, DOI 10.1097/MAO.0b013e31825e73f5
   Plotkin SR, 2011, J NEUROSURG-SPINE, V14, P543, DOI 10.3171/2010.11.SPINE10350
   Rahne T, 2019, OTOL NEUROTOL, V40, pE20, DOI 10.1097/MAO.0000000000002056
   Ruggieri M, 2016, ACTA OTORHINOLARYNGO, V36, P345, DOI 10.14639/0392-100X-1093
   Schwartz N, 2020, AM J OTOLARYNG, V41, DOI 10.1016/j.amjoto.2020.102518
   Shah AS, J NEUROSURG, DOI [10.3171/2020.6.JNS19287, DOI 10.3171/2020.6.JNS19287]
   Tan HY, 2018, EUR ARCH OTO-RHINO-L, V275, P2667, DOI 10.1007/s00405-018-5127-9
   Trotter MI, 2010, OTOL NEUROTOL, V31, P216, DOI 10.1097/MAO.0b013e3181c348e7
   Vincenti V, 2008, AUDIOL NEURO-OTOL, V13, P273, DOI 10.1159/000115437
   Wagner J, 2014, TUMORI J, V100, P189, DOI 10.1700/1491.16411
   Walton J, 2014, OTOL NEUROTOL, V35, P821, DOI 10.1097/MAO.0000000000000330
   West N, 2020, EUR ARCH OTO-RHINO-L, V277, P333, DOI 10.1007/s00405-019-05741-w
   Wick CC, 2020, OTOL NEUROTOL, V41, P1190, DOI 10.1097/MAO.0000000000002784
   Yahanda AT, 2021, NEUROSURGERY, V88, P63, DOI 10.1093/neuros/nyaa320
   YINGLING CD, 1992, OTOLARYNG CLIN N AM, V25, P413
NR 55
TC 4
Z9 4
U1 1
U2 10
PU OXFORD UNIV PRESS INC
PI CARY
PA JOURNALS DEPT, 2001 EVANS RD, CARY, NC 27513 USA
SN 2332-4252
EI 2332-4260
J9 OPER NEUROSURG
JI Oper. Neurosurg.
PD NOV
PY 2021
VL 21
IS 5
BP 324
EP 331
DI 10.1093/ons/opab274
EA JUL 2021
PG 8
WC Clinical Neurology; Surgery
WE Science Citation Index Expanded (SCI-EXPANDED)
SC Neurosciences & Neurology; Surgery
GA WN4AL
UT WOS:000711712500005
PM 34332508
DA 2023-08-27
ER

PT J
AU Casey, MJ
   Stewart, RA
AF Casey, Mattie J.
   Stewart, Rodney A.
TI Zebrafish as a model to study neuroblastoma development
SO CELL AND TISSUE RESEARCH
LA English
DT Review
DE Zebrafish; Neuroblastoma; Sympathetic; Cancer; Drug
ID ACTIVATING MUTATIONS; DRIVEN NEUROBLASTOMA; ALK KINASE; N-MYC;
   EXPRESSION; ONCOGENE; REARRANGEMENTS; TUMORIGENESIS; AMPLIFICATION;
   PATHOGENESIS
AB Neuroblastoma is a pediatric solid tumor arising from embryonic neural crest progenitor cells that normally generate the peripheral sympathetic nervous system. As such, the location of neuroblastoma tumors is correlated with the distribution of major post-ganglionic clusters throughout the sympathetic chain, with the highest incidence in the adrenal medulla or lumbar sympathetic ganglia (similar to 65%). Neuroblastoma is an enigmatic tumor that can spontaneously regress with minimal treatment or become highly metastatic and develop resistance to aggressive treatments, including radiation and high-dose chemotherapy. Age of diagnosis, stage of disease and cellular and genetic features often predict whether the tumor will regress or advance to metastatic disease. Recent efforts using molecular and genomic technologies have allowed more accurate stratification of patients into low-, intermediate- and high-risk categories, thereby allowing for minimal intervention in low-risk patients and providing potential new therapeutic targets, such as the ALK receptor tyrosine kinase, for high-risk or relapsed patients. Despite these advances, the overall survival of high-risk neuroblastoma patients is still less than 50%. Furthermore, next-generation sequencing has revealed that almost two-thirds of neuroblastoma tumors do not contain obvious pathogenic mutations, suggesting that epigenetic mechanisms and/or a perturbed cellular microenvironment may heavily influence neuroblastoma development. Understanding the mechanisms that drive neuroblastoma, therefore, will likely require a combination of genomic, developmental and cancer biology approaches in whole animal systems. In this review, we discuss the contributions of zebrafish research to our understanding of neuroblastoma pathogenesis as well as the potential for this model system to accelerate the identification of more effective therapies for high-risk neuroblastoma patients in the future.
C1 [Casey, Mattie J.; Stewart, Rodney A.] Univ Utah, Huntsman Canc Inst, Dept Oncol Sci, Salt Lake City, UT 84112 USA.
C3 Huntsman Cancer Institute; Utah System of Higher Education; University
   of Utah
RP Stewart, RA (通讯作者)，Univ Utah, Huntsman Canc Inst, Dept Oncol Sci, Salt Lake City, UT 84112 USA.
EM Rodney.Stewart@hci.utah.edu
RI Stewart, Rodney/ABA-6757-2020
OI Stewart, Rodney/0000-0003-1220-1830
FU Huntsman Cancer Foundation; American Cancer Society [RSG-1302501-CSM]
FX We would like to thank Monique Morrison and Reghan Boelter for providing
   the images in Fig. 1. We also thank Cicely Jette Stewart for
   professional editorial assistance. R.A.S is supported by the Huntsman
   Cancer Foundation and the American Cancer Society RSG-1302501-CSM.
CR Althoff K, 2015, ONCOGENE, V34, P3357, DOI 10.1038/onc.2014.269
   Ambros PF, 2009, BRIT J CANCER, V100, P1471, DOI 10.1038/sj.bjc.6605014
   Bagatell R, 2009, J CLIN ONCOL, V27, P365, DOI 10.1200/JCO.2008.17.9184
   Bentires-Alj M, 2004, CANCER RES, V64, P8816, DOI 10.1158/0008-5472.CAN-04-1923
   Berry T, 2012, CANCER CELL, V22, P117, DOI 10.1016/j.ccr.2012.06.001
   BRODEUR GM, 1984, SCIENCE, V224, P1121, DOI 10.1126/science.6719137
   Carneiro MC, 2016, DIS MODEL MECH, V9, P737, DOI 10.1242/dmm.025130
   Carter DR, 2015, SCI TRANSL MED, V7, DOI 10.1126/scitranslmed.aab1803
   Chen YY, 2008, NATURE, V455, P971, DOI 10.1038/nature07399
   Cohn SL, 2009, J CLIN ONCOL, V27, P289, DOI 10.1200/JCO.2008.16.6785
   Eleveld TF, 2015, NAT GENET, V47, P864, DOI 10.1038/ng.3333
   Gasparian AV, 2011, SCI TRANSL MED, V3, DOI 10.1126/scitranslmed.3002530
   George RE, 2008, NATURE, V455, P975, DOI 10.1038/nature07397
   George RE, 2007, PLOS ONE, V2, DOI 10.1371/journal.pone.0000255
   Guan YH, 2016, PLOS BIOL, V14, DOI 10.1371/journal.pbio.1002555
   Gutmann DH, 2017, NAT REV DIS PRIMERS, V3, DOI 10.1038/nrdp.2017.4
   Hallberg B, 2016, ANN ONCOL, V27, P4, DOI 10.1093/annonc/mdw301
   He SN, 2016, ELIFE, V5, DOI 10.7554/eLife.14713
   Heukamp LC, 2012, SCI TRANSL MED, V4, DOI 10.1126/scitranslmed.3003967
   Holzschuh J, 2003, DEVELOPMENT, V130, P5741, DOI 10.1242/dev.00816
   Ismat FA, 2006, J CLIN INVEST, V116, P2378, DOI 10.1172/JCI28341
   Jager Kathrin, 2016, GENES, V7, P39
   Janoueix-Lerosey I, 2008, NATURE, V455, P967, DOI 10.1038/nature07398
   Kiyonari S, 2015, EXPERT OPIN DRUG DIS, V10, P53, DOI 10.1517/17460441.2015.974544
   KOHL NE, 1983, CELL, V35, P359, DOI 10.1016/0092-8674(83)90169-1
   Lee JS, 2010, HUM MOL GENET, V19, P4643, DOI 10.1093/hmg/ddq395
   Matthay KK, 2016, NAT REV DIS PRIMERS, V2, DOI 10.1038/nrdp.2016.78
   Molenaar JJ, 2012, NATURE, V483, P589, DOI 10.1038/nature10910
   Monclair T, 2009, J CLIN ONCOL, V27, P298, DOI 10.1200/JCO.2008.16.6876
   Montanaro L, 2008, AM J PATHOL, V173, P301, DOI 10.2353/ajpath.2008.070752
   Montavon G, 2014, ONCOTARGET, V5, P4452, DOI 10.18632/oncotarget.2036
   Mosse YP, 2008, NATURE, V455, P930, DOI 10.1038/nature07261
   Peifer M, 2015, NATURE, V526, P700, DOI 10.1038/nature14980
   Pugh TJ, 2013, NAT GENET, V45, P279, DOI 10.1038/ng.2529
   SCHWAB M, 1983, NATURE, V305, P245, DOI 10.1038/305245a0
   SEEGER RC, 1985, NEW ENGL J MED, V313, P1111, DOI 10.1056/NEJM198510313131802
   Shin J, 2012, DIS MODEL MECH, V5, P881, DOI 10.1242/dmm.009779
   Tao T, 2017, ONCOGENE, V36, P3852, DOI 10.1038/onc.2016.527
   Teitz T, 2013, CANCER RES, V73, P4086, DOI 10.1158/0008-5472.CAN-12-2681
   Valentijn LJ, 2015, NAT GENET, V47, P1411, DOI 10.1038/ng.3438
   Wang LL, 2015, BRIT J CANCER, V113, P57, DOI 10.1038/bjc.2015.188
   Wang LL, 2013, CANCER-AM CANCER SOC, V119, P3718, DOI 10.1002/cncr.28251
   Weiss WA, 1997, EMBO J, V16, P2985, DOI 10.1093/emboj/16.11.2985
   Whittle SB, 2017, EXPERT REV ANTICANC, V17, P369, DOI 10.1080/14737140.2017.1285230
   Yang CY, 1998, J NEUROCHEM, V71, P1813
   Zhang XL, 2017, CELL REP, V18, P2932, DOI 10.1016/j.celrep.2017.02.065
   Zhu SZ, 2012, CANCER CELL, V21, P362, DOI 10.1016/j.ccr.2012.02.010
NR 47
TC 7
Z9 7
U1 0
U2 15
PU SPRINGER
PI NEW YORK
PA 233 SPRING ST, NEW YORK, NY 10013 USA
SN 0302-766X
EI 1432-0878
J9 CELL TISSUE RES
JI Cell Tissue Res.
PD MAY
PY 2018
VL 372
IS 2
SI SI
BP 223
EP 232
DI 10.1007/s00441-017-2702-0
PG 10
WC Cell Biology
WE Science Citation Index Expanded (SCI-EXPANDED)
SC Cell Biology
GA GD9KE
UT WOS:000430830800005
PM 29027617
DA 2023-08-27
ER

PT J
AU Li, F
   Zhu, S
   Liu, Y
   Chen, G
   Chi, L
   Qu, F
AF Li, F.
   Zhu, S.
   Liu, Y.
   Chen, G.
   Chi, L.
   Qu, F.
TI Hyperdense intracranial epidermoid cysts: a study of 15 cases
SO ACTA NEUROCHIRURGICA
LA English
DT Article
DE epidermoid cyst; computerized tomography; magnetic resonance imaging;
   aseptic meningitis
ID RECURRENT ASEPTIC-MENINGITIS; CEREBELLOPONTINE ANGLE; MOLLARETS
   MENINGITIS; POSTERIOR-FOSSA; UNUSUAL CT; TUMOR
AB Background. Although intracranial epidermoid cysts generally appear as hypodense lesions on CT scans, occasionally, they may appear hyper-dense, making diagnosis difficult. The aim was to study clinical features and possible pathogenesis of hyperdense intracranial epidermoid cysts (HIECs).
   Methods. Fifteen patients with HIECs were surgically treated in our department during a 21-year period (1985 up to 2005). We reviewed each patient's clinical records, radiological findings, operative reports, and pathological examinations, along with a review of the literature.
   Findings. The incidence of HIECs in our series was approximately 3.02%, with female predominance. The average age was 32 years and the average duration of complaints was nine months. The most common location was the parasellar area (6 cases), followed by cerebellum (4 cases), clival region (3 cases), cerebello-pontine angle (1 case) and lateral ventricle (1 case). Gross-total excision of the tumor was achieved in ten patients (66.7%). Four (26.7%) patients underwent subtotal resection; and one (6.6%) patient underwent partial resection. Aseptic meningitis that occurred postoperatively in two cases was controlled by lumbar drainage.
   Conclusions. Recurrent leakage of the irritating cyst contents and subsequent chemical inflammatory response may be responsible for the high-density on CT scans and the cystic nature. A correct histological diagnosis is important because, in contrast to typical ECs and other lesions, HIECs are more prone to spread intra-operatively and result in severe aseptic meningitis.
C1 Shandong Univ, Qilu Hosp, Dept Neurosurg, Jinan 250012, Peoples R China.
C3 Shandong University
RP Zhu, S (通讯作者)，Shandong Univ, Qilu Hosp, Dept Neurosurg, Jinan 250012, Peoples R China.
EM mengshuzhen@gmail.com
CR ACHARD JM, 1990, AM J MED, V89, P807, DOI 10.1016/0002-9343(90)90226-4
   Aristegui FJ, 1998, PEDIATR NEUROL, V18, P156, DOI 10.1016/S0887-8994(97)00156-2
   Bazarbacha HM, 2004, J NEURORADIOLOGY, V31, P150, DOI 10.1016/S0150-9861(04)96984-2
   BEJARANO PA, 1993, AM J NEURORADIOL, V14, P771
   BERGER MS, 1985, J NEUROSURG, V62, P214, DOI 10.3171/jns.1985.62.2.0214
   BRAUN IF, 1977, RADIOLOGY, V122, P717, DOI 10.1148/122.3.717
   CECCHINI A, 1983, J COMPUT ASSIST TOMO, V7, P479, DOI 10.1097/00004728-198306000-00018
   Chu CK, 2006, EUR ARCH OTO-RHINO-L, V14, P1
   CROSSLEY GH, 1990, AM J MED, V89, P805, DOI 10.1016/0002-9343(90)90225-3
   de Chadarevian J P, 1980, J Neuropathol Exp Neurol, V39, P661
   Desai KI, 2006, SURG NEUROL, V65, P124, DOI 10.1016/j.surneu.2005.05.031
   Gupta S, 2000, NEUROL INDIA, V48, P158
   HASEGAWA H, 1981, SURG NEUROL, V15, P372, DOI 10.1016/0090-3019(81)90174-9
   HOE NW, 2004, J CLIN NEUROSCI, V11, P930
   Hsieh CH, 1996, J FORMOS MED ASSOC, V95, P173
   Inoue Y, 2001, J NEUROSURG, V95, P902, DOI 10.3171/jns.2001.95.5.0902
   KRISS TC, 1995, PEDIATR INFECT DIS J, V14, P697, DOI 10.1097/00006454-199508000-00010
   LEAL O, 1978, J NEUROSURG, V48, P811, DOI 10.3171/jns.1978.48.5.0811
   Matsuno A, 2006, J CLIN NEUROSCI, V13, P262, DOI 10.1016/j.jocn.2005.02.021
   Miyagi K, 1993, No To Shinkei, V45, P177
   NAGASHIMA C, 1982, SURG NEUROL, V17, P172, DOI 10.1016/0090-3019(82)90269-5
   NEW PFJ, 1976, RADIOLOGY, V121, P635, DOI 10.1148/121.3.635
   Ochi M, 1998, AM J NEURORADIOL, V19, P1113
   SCHWARTZ JF, 1978, NEUROLOGY, V28, P124, DOI 10.1212/WNL.28.2.124
   Sirin S, 2005, CLIN NEUROL NEUROSUR, V107, P461, DOI 10.1016/j.clineuro.2004.11.007
   Tatagiba M, 2000, BRIT J NEUROSURG, V14, P571
   TEKKOK IH, 1991, NEURORADIOLOGY, V33, P255, DOI 10.1007/BF00588230
   Timmer FA, 1998, AM J NEURORADIOL, V19, P1111
   Tsurushima Hideo, 1997, Neurologia Medico-Chirurgica, V37, P861, DOI 10.2176/nmc.37.861
   Zamzuri I, 2002, Med J Malaysia, V57, P114
NR 30
TC 20
Z9 26
U1 0
U2 3
PU SPRINGER WIEN
PI WIEN
PA SACHSENPLATZ 4-6, PO BOX 89, A-1201 WIEN, AUSTRIA
SN 0001-6268
EI 0942-0940
J9 ACTA NEUROCHIR
JI Acta Neurochir.
PD JAN
PY 2007
VL 149
IS 1
BP 31
EP 39
DI 10.1007/s00701-006-1060-6
PG 9
WC Clinical Neurology; Surgery
WE Science Citation Index Expanded (SCI-EXPANDED)
SC Neurosciences & Neurology; Surgery
GA 125NF
UT WOS:000243448000008
PM 17151831
DA 2023-08-27
ER

PT J
AU Guinto, G
   Hernandez, E
   Estrada, E
   Gallardo, D
   Kageyama, M
   Arechiga, N
   Guinto-Nishimura, GY
AF Guinto, Gerardo
   Hernandez, Eli
   Estrada, Eric
   Gallardo, David
   Kageyama, Miguel
   Arechiga, Norma
   Guinto-Nishimura, Gerardo Y.
TI Petroclival Meningiomas: A Simple System That Could Help in Selecting
   the Approach
SO OPERATIVE NEUROSURGERY
LA English
DT Article
DE Petroclival meningioma; Posterior fossa; Retrosigmoid approach; Skull
   base surgery; Transpetrosal approach
ID SURGICAL-MANAGEMENT; RETROSIGMOID APPROACH; MIDDLE FOSSA; RESECTION;
   EXPERIENCE; OUTCOMES; SURGERY
AB BACKGROUND: Petroclival meningiomas (PCM) represent a neurosurgical challenge due to their strategic location close to the brainstem.
   OBJECTIVE: To assess the applicability of a retrosigmoid approach (RSA) by analyzing the degree of displacement of the middle cerebellar peduncle (MCP) elicited by PCM.
   METHODS: Patients with PCM were prospectively included and divided into those whose imaging studies showed that the posterior end of the MCP was displaced by the tumor and were eligible for and underwent RSA (group A) and those who were not eligible for RSA and who underwent surgery via a posterior transpetrosal approach (group B). We compared tumor behavior, clinical characteristic of patients and surgical results.
   RESULTS: Twenty patients with PCM were enrolled and allocated to group A (n = 15) or group B (n = 5). The clinical manifestations were more severe in group B; tumors in this group were larger and gross total removal was achieved in only 1 patient (20%). In comparison, in 12 cases on group A, tumors could be totally removed (80%) and all of these patients could recover their quality of life after surgery.
   CONCLUSION: To our knowledge, this study is the first to consider displacement of the MCP when establishing a suitable surgical approach for PCM. Our results suggest that the RSA becomes increasingly suitable when peduncle displacement is greater. By using this method, it was also possible to identify two types of tumors: petroclivals (group A) and clivopetrosals (group B), that show some specific clinical and surgical differences.
C1 [Guinto, Gerardo] Univ Nacl Autonoma Mexico, Comm Neurosurg, Mexico City, DF, Mexico.
   [Guinto, Gerardo; Arechiga, Norma] Ctr Med ABC, Carlos Graef Fernandez 154,Consultorio 150, Mexico City 05300, DF, Mexico.
   [Hernandez, Eli; Gallardo, David; Kageyama, Miguel] Hosp Angeles del Pedregal, Mexico City, DF, Mexico.
   [Hernandez, Eli; Estrada, Eric] Hosp Especialidades Ctr Med Nacl Siglo XXI, Dept Neurosurg, Mexico City, DF, Mexico.
   [Guinto-Nishimura, Gerardo Y.] Inst Nacl Neurol & Neurocirug, Dept Neurosurg, Mexico City, DF, Mexico.
C3 Universidad Nacional Autonoma de Mexico
RP Guinto, G (通讯作者)，Ctr Med ABC, Carlos Graef Fernandez 154,Consultorio 150, Mexico City 05300, DF, Mexico.
EM gguinto@prodigy.net.mx
RI Guinto-Nishimura, Gerardo Yoshiaki/HIR-7268-2022
OI Guinto-Nishimura, Gerardo Yoshiaki/0000-0001-7837-8941
CR Adachi K, 2009, J NEUROSURG, V111, P1053, DOI 10.3171/2007.11.17446
   ALMEFTY O, 1988, NEUROSURGERY, V22, P510, DOI 10.1227/00006123-198803000-00010
   Almefty R, 2014, J NEUROSURG, V120, P40, DOI 10.3171/2013.8.JNS13535
   Aziz KMA, 2000, NEUROSURGERY, V47, P139, DOI 10.1097/00006123-200007000-00030
   Bambakidis NC, 2008, NEUROSURGERY, V62, P1182, DOI [10.1227/01.NEU.0000280119.36270.BA, 10.1227/01.neu.0000333784.04435.65]
   Beniwal M, 2015, BRIT J NEUROSURG, V29, P559, DOI 10.3109/02688697.2015.1019422
   Bernard F, 2019, NEUROCHIRURGIE, V65, P55, DOI 10.1016/j.neuchi.2019.02.001
   BRICOLO AP, 1992, NEUROSURGERY, V31, P813, DOI 10.1227/00006123-199211000-00001
   CASS SP, 1994, AM J OTOL, V15, P474
   Chen LF, 2011, J CLIN NEUROSCI, V18, P1656, DOI 10.1016/j.jocn.2011.03.027
   CHERINGTON M, 1966, NEUROLOGY, V16, P86, DOI 10.1212/WNL.16.1.86
   Couldwell WT, 1996, J NEUROSURG, V84, P20, DOI 10.3171/jns.1996.84.1.0020
   Erkmen Kadir, 2005, Neurosurg Focus, V19, pE7
   Goel A, 2004, SURG NEUROL, V62, P332, DOI 10.1016/j.surneu.2003.12.008
   Hunter JB, 2017, OTOL NEUROTOL, V38, P123, DOI 10.1097/MAO.0000000000001260
   Ichimura S, 2008, ACTA NEUROCHIR, V150, P637, DOI 10.1007/s00701-008-1586-x
   Isolan GR, 2018, J NEUROL SURG PART B, V79, P367, DOI 10.1055/s-0037-1608654
   KAWASE T, 1994, ACTA NEUROCHIR, V129, P113, DOI 10.1007/BF01406489
   Kim JW, 2020, J NEUROSURG, V132, P1675, DOI 10.3171/2019.2.JNS182604
   Li D, 2013, ACTA NEUROCHIR, V155, P1367, DOI 10.1007/s00701-013-1795-9
   Li PL, 2010, CHINESE MED J-PEKING, V123, P2865, DOI 10.3760/cma.j.issn.0366-6999.2010.20.022
   Little KM, 2005, NEUROSURGERY, V56, P546, DOI 10.1227/01.NEU.0000153906.12640.62
   Ma J, 2016, TURK NEUROSURG, V26, P805, DOI 10.5137/1019-5149.JTN.13655-14.1
   Natarajan SK, 2007, NEUROSURGERY, V60, P965, DOI 10.1227/01.NEU.0000255472.52882.D6
   Park CK, 2006, SURG NEUROL, V66, P160, DOI 10.1016/j.surneu.2005.12.024
   Pirayesh A, 2016, CLIN NEUROL NEUROSUR, V147, P90, DOI 10.1016/j.clineuro.2016.06.002
   Qiao L, 2019, CANCER MANAG RES, V11, P5949, DOI 10.2147/CMAR.S200932
   Roberti F, 2001, SURG NEUROL, V56, P8, DOI 10.1016/S0090-3019(01)00479-7
   Samii M, 1999, J CLIN NEUROSCI, V6, P27, DOI 10.1016/S0967-5868(99)90598-2
   Samii M, 2000, J NEUROSURG, V92, P235, DOI 10.3171/jns.2000.92.2.0235
   Seifert V, 2010, ACTA NEUROCHIR, V152, P1099, DOI 10.1007/s00701-010-0633-6
   Seoane E, 1999, NEUROSURGERY, V44, P553, DOI 10.1097/00006123-199903000-00065
   Tao J, 2014, ACTA NEUROCHIR, V156, P1085, DOI 10.1007/s00701-014-2084-y
   Ware ML., 2009, OVERVIEW SURG APPROA, P403, DOI [10.1007/978-1-84628-784-8_44, DOI 10.1007/978-1-84628-784-8_44]
   Xu F, 2013, NEUROSURG FOCUS, V35, DOI 10.3171/2013.9.FOCUS13319
   Zhao ZJ, 2020, SCI REP-UK, V10, DOI 10.1038/s41598-020-61497-y
NR 36
TC 3
Z9 3
U1 0
U2 2
PU OXFORD UNIV PRESS INC
PI CARY
PA JOURNALS DEPT, 2001 EVANS RD, CARY, NC 27513 USA
SN 2332-4252
EI 2332-4260
J9 OPER NEUROSURG
JI Oper. Neurosurg.
PD OCT
PY 2021
VL 21
IS 4
BP 225
EP 234
DI 10.1093/ons/opab224
EA JUL 2021
PG 10
WC Clinical Neurology; Surgery
WE Science Citation Index Expanded (SCI-EXPANDED)
SC Neurosciences & Neurology; Surgery
GA UZ4CY
UT WOS:000702156000007
PM 34293125
OA Green Published, hybrid
DA 2023-08-27
ER

PT J
AU Powers, TW
   Neely, BA
   Shao, Y
   Tang, HY
   Troyer, DA
   Mehta, AS
   Haab, BB
   Drake, RR
AF Powers, Thomas W.
   Neely, Benjamin A.
   Shao, Yuan
   Tang, Huiyuan
   Troyer, Dean A.
   Mehta, Anand S.
   Haab, Brian B.
   Drake, Richard R.
TI MALDI Imaging Mass Spectrometry Profiling of N-Glycans in Formalin-Fixed
   Paraffin Embedded Clinical Tissue Blocks and Tissue Microarrays
SO PLOS ONE
LA English
DT Article
ID PROTEOMIC ANALYSIS; LINKED GLYCAN; CANCER; VALIDATION; EXPRESSION;
   WORKFLOW; SAMPLES; IMPACT
AB A recently developed matrix-assisted laser desorption/ionization imaging mass spectrometry (MALDI-IMS) method to spatially profile the location and distribution of multiple N-linked glycan species in frozen tissues has been extended and improved for the direct analysis of glycans in clinically derived formalin-fixed paraffin-embedded (FFPE) tissues. Formalinfixed tissues from normal mouse kidney, human pancreatic and prostate cancers, and a human hepatocellular carcinoma tissue microarray were processed by antigen retrieval followed by on-tissue digestion with peptide N-glycosidase F. The released N-glycans were detected by MALDI-IMS analysis, and the structural composition of a subset of glycans could be verified directly by on-tissue collision-induced fragmentation. Other structural assignments were confirmed by off-tissue permethylation analysis combined with multiple database comparisons. Imaging of mouse kidney tissue sections demonstrates specific tissue distributions of major cellular N-linked glycoforms in the cortex and medulla. Differential tissue distribution of N-linked glycoforms was also observed in the other tissue types. The efficacy of using MALDI-IMS glycan profiling to distinguish tumor from non-tumor tissues in a tumor microarray format is also demonstrated. This MALDI-IMS workflow has the potential to be applied to any FFPE tissue block or tissue microarray to enable higher throughput analysis of the global changes in N-glycosylation associated with cancers.
C1 [Powers, Thomas W.; Neely, Benjamin A.; Drake, Richard R.] Med Univ S Carolina, Dept Cell & Mol Pharmacol & Expt Therapeut, Charleston, SC 29425 USA.
   [Powers, Thomas W.; Neely, Benjamin A.; Drake, Richard R.] Med Univ S Carolina, MUSC Prote Ctr, Charleston, SC 29425 USA.
   [Shao, Yuan; Drake, Richard R.] Med Univ S Carolina, Hollings Canc Ctr Biorepository & Tissue Anal Res, Charleston, SC 29425 USA.
   [Troyer, Dean A.] Eastern Virginia Med Sch, Dept Pathol & Microbiol, Norfolk, VA 23501 USA.
   [Troyer, Dean A.] Eastern Virginia Med Sch, Dept Mol Cell Biol, Norfolk, VA 23501 USA.
   [Mehta, Anand S.] Drexel Univ, Coll Med, Dept Microbiol & Immunol, Doylestown, PA USA.
   [Mehta, Anand S.] Drexel Inst Biotechnol & Virol, Doylestown, PA USA.
   [Tang, Huiyuan; Haab, Brian B.] Van Andel Res Inst, Lab Canc Immunodiagnost, Grand Rapids, MI USA.
C3 Medical University of South Carolina; Medical University of South
   Carolina; Medical University of South Carolina; Eastern Virginia Medical
   School; Eastern Virginia Medical School; Drexel University; Drexel
   University; Van Andel Institute
RP Drake, RR (通讯作者)，Med Univ S Carolina, Dept Cell & Mol Pharmacol & Expt Therapeut, Charleston, SC 29425 USA.
EM draker@musc.edu
RI Neely, Benjamin/AGR-8303-2022
OI Neely, Benjamin/0000-0001-6120-7695
FU National Institutes of Health/National Cancer Institute [R21CA137704,
   R01CA135087, U01CA168896]; state of South Carolina SmartState Endowed
   Research program; Biorepository & Tissue Analysis Shared Resource,
   Hollings Cancer Center [P30 CA138313]; South Carolina Clinical &
   Translational Research (SCTR) Institute [UL1 RR029882, UL1 TR000062];
   National Cancer Institute (NCI) [R01 CA120206, U01 CA168856]; Hepatitis
   B Foundation; Commonwealth of Pennsylvania
FX This work was supported by grants from the National Institutes of
   Health/National Cancer Institute grants R21CA137704 and R01CA135087, and
   the state of South Carolina SmartState Endowed Research program to R. R.
   D. Additional resources and support were from the Biorepository & Tissue
   Analysis Shared Resource, Hollings Cancer Center (P30 CA138313), and by
   the South Carolina Clinical & Translational Research (SCTR) Institute
   (UL1 RR029882 & UL1 TR000062) for R. R. D. This work was supported by
   grants R01 CA120206 and U01 CA168856 from the National Cancer Institute
   (NCI), the Hepatitis B Foundation, and an appropriation from The
   Commonwealth of Pennsylvania to A. M. This work was supported by a grant
   from the National Institutes of Health/National Cancer Institute,
   U01CA168896, to B.B.H. The funders had no role in study design, data
   collection and analysis, decision to publish or preparation of the
   manuscript.
CR Berry KAZ, 2011, CHEM REV, V111, P6491, DOI 10.1021/cr200280p
   Camp RL, 2008, J CLIN ONCOL, V26, P5630, DOI 10.1200/JCO.2008.17.3567
   Casadonte R, 2011, NAT PROTOC, V6, P1695, DOI 10.1038/nprot.2011.388
   Castellino S, 2011, BIOANALYSIS, V3, P2427, DOI [10.4155/bio.11.232, 10.4155/BIO.11.232]
   Cazares LH, 2009, CLIN CANCER RES, V15, P5541, DOI 10.1158/1078-0432.CCR-08-2892
   Ceroni A, 2008, J PROTEOME RES, V7, P1650, DOI 10.1021/pr7008252
   Chaurand P, 2006, J PROTEOME RES, V5, P2889, DOI 10.1021/pr060346u
   Chaurand P, 2011, MOL CELL PROTEOMICS, V10, DOI 10.1074/mcp.O110.004259
   Chen CY, 2013, P NATL ACAD SCI USA, V110, P630, DOI 10.1073/pnas.1220425110
   Cornett DS, 2008, ANAL CHEM, V80, P5648, DOI 10.1021/ac800617s
   Craven RA, 2013, PROTEOM CLIN APPL, V7, P273, DOI 10.1002/prca.201200065
   Franco R, 2011, EXPERT REV ANTICANC, V11, P859, DOI [10.1586/ERA.11.65, 10.1586/era.11.65]
   Groseclose MR, 2008, PROTEOMICS, V8, P3715, DOI 10.1002/pmic.200800495
   Harvey DJ, 2005, PROTEOMICS, V5, P1774, DOI 10.1002/pmic.200401248
   Hewitt SM, 2006, METHOD ENZYMOL, V410, P400, DOI 10.1016/S0076-6879(06)10020-8
   Kobayashi M, 2010, METHOD ENZYMOL, V479, P271, DOI 10.1016/S0076-6879(10)79016-9
   Ludwig JA, 2005, NAT REV CANCER, V5, P845, DOI 10.1038/nrc1739
   Magdeldin S, 2012, PROTEOMICS, V12, P1045, DOI 10.1002/pmic.201100550
   Mehta A, 2012, CANCER EPIDEM BIOMAR, V21, P925, DOI 10.1158/1055-9965.EPI-11-1183
   Miwa HE, 2012, GLYCOCONJUGATE J, V29, P609, DOI 10.1007/s10719-012-9373-6
   Nilsson A, 2010, PLOS ONE, V5, DOI 10.1371/journal.pone.0011411
   Powers TW, 2013, ANAL CHEM, V85, P9799, DOI 10.1021/ac402108x
   Quaas A, 2013, HISTOPATHOLOGY, V63, P455, DOI 10.1111/his.12193
   Schultz MJ, 2012, CANCER METAST REV, V31, P501, DOI 10.1007/s10555-012-9359-7
   Shi CJ, 2014, LAB INVEST, V94, P409, DOI 10.1038/labinvest.2014.10
   Takikita M, 2007, CURR OPIN BIOTECH, V18, P318, DOI 10.1016/j.copbio.2007.05.007
   Thompson SM, 2013, PROTEOM CLIN APPL, V7, P241, DOI 10.1002/prca.201200086
   van Cruijsen H, 2009, BMC CANCER, V9, DOI 10.1186/1471-2407-9-180
   Wisniewski JR, 2013, PROTEOM CLIN APPL, V7, P225, DOI 10.1002/prca.201200046
NR 29
TC 162
Z9 163
U1 0
U2 62
PU PUBLIC LIBRARY SCIENCE
PI SAN FRANCISCO
PA 1160 BATTERY STREET, STE 100, SAN FRANCISCO, CA 94111 USA
SN 1932-6203
J9 PLOS ONE
JI PLoS One
PD SEP 3
PY 2014
VL 9
IS 9
AR e106255
DI 10.1371/journal.pone.0106255
PG 11
WC Multidisciplinary Sciences
WE Science Citation Index Expanded (SCI-EXPANDED)
SC Science & Technology - Other Topics
GA AO3TB
UT WOS:000341257700045
PM 25184632
OA Green Submitted, gold, Green Published
DA 2023-08-27
ER

PT J
AU Hayashi, N
   Cohen, AR
AF Hayashi, N
   Cohen, AR
TI Endoscope-assisted far-lateral transcondylar approach to the skull base
SO MINIMALLY INVASIVE NEUROSURGERY
LA English
DT Article
DE aneurysm; brain tumor; endoscopy; far-lateral approach; microsurgery;
   skull base surgery
ID FORAMEN MAGNUM; ANTERIOR PORTION; BRAIN SURGERY; JUNCTION; LESIONS;
   ANEURYSMS
AB The far-lateral transcondylar approach was used in this cadaveric study in an attempt to evaluate the usefulness of endoscope-assisted microsurgery in this region of the skull base. The study was carried out using 4 latex-injected, formalin-fixed cadaver heads. After initial examination of intradural structures under an operating microscope, a zero degree 4 mm diameter solid-rod endoscope lens was introduced and guided into position under the direction of the operating microscope. Photographs of the regional anatomy were taken through this lens and through a 30 degree angled lens and compared to photographs of the anatomy taken through the microscope. Clear close-up views of the dural portals and intradural course of the cranial nerves were obtained using the endoscope. The endoscope was introduced through three corridors enclosed with cranial nerves, providing the surgeon with panoramic views of the vertebrobasilar arteries and anterior brainstem surface. The endoscope can be guided through narrow corridors and placed immediately adjacent to a region of interest at the skull base. It enables the surgeon to look around blind corners and work behind structures that are hidden from microscopic view.
C1 Case Western Reserve Univ, Rainbow Babies & Childrens Hosp, Sch Med, Div Pediat Neurosurg,Dept Neurol Surg, Cleveland, OH 44106 USA.
C3 Case Western Reserve University; Case Western Reserve University
   Hospital; University Hospitals of Cleveland; Rainbow Babies & Children's
   Hospital
RP Cohen, AR (通讯作者)，Case Western Reserve Univ, Rainbow Babies & Childrens Hosp, Sch Med, Div Pediat Neurosurg,Dept Neurol Surg, 11100 Euclid Ave, Cleveland, OH 44106 USA.
CR Acikbas SC, 1997, ACTA NEUROCHIR, V139, P546, DOI 10.1007/BF02750998
   AlMefty O, 1996, J NEUROSURG, V84, P1, DOI 10.3171/jns.1996.84.1.0001
   BABU RP, 1994, J NEUROSURG, V81, P49, DOI 10.3171/jns.1994.81.1.0049
   BERTALANFFY H, 1991, NEUROSURGERY, V29, P815, DOI 10.1227/00006123-199112000-00002
   COHEN AR, 1995, NEUROSURGERY, V36, P1128, DOI 10.1227/00006123-199506000-00009
   COHEN AR, 1997, SURG 3 VENTRICLE, P889
   Day JD, 1997, J NEUROSURG, V87, P544, DOI 10.3171/jns.1997.87.4.0544
   Dowd GC, 1999, NEUROSURGERY, V45, P95, DOI 10.1097/00006123-199907000-00023
   Fries G, 1998, NEUROSURGERY, V42, P226, DOI 10.1097/00006123-199802000-00008
   GEORGE B, 1988, SURG NEUROL, V29, P484, DOI 10.1016/0090-3019(88)90145-0
   Grotenhuis JA, 1996, TECH NEUROSURG, V1, P201
   HEROS RC, 1986, J NEUROSURG, V64, P559, DOI 10.3171/jns.1986.64.4.0559
   HOSODA K, 1994, NEUROSURGERY, V34, P748, DOI 10.1227/00006123-199404000-00029
   Lawton MT, 1997, NEUROSURGERY, V41, P513, DOI 10.1097/00006123-199709000-00001
   Perneczky A, 1998, NEUROSURGERY, V42, P219, DOI 10.1097/00006123-199802000-00001
   Sen Chandranath, 1993, P389
   SEN CN, 1990, NEUROSURGERY, V27, P197, DOI 10.1227/00006123-199008000-00004
NR 17
TC 12
Z9 16
U1 0
U2 0
PU GEORG THIEME VERLAG KG
PI STUTTGART
PA RUDIGERSTR 14, D-70469 STUTTGART, GERMANY
SN 0946-7211
J9 MINIM INVAS NEUROSUR
JI Minim. Invasive Neurosurg.
PD SEP
PY 2002
VL 45
IS 3
BP 132
EP 135
DI 10.1055/s-2002-34349
PG 4
WC Clinical Neurology; Neuroimaging; Surgery
WE Science Citation Index Expanded (SCI-EXPANDED)
SC Neurosciences & Neurology; Surgery
GA 604XK
UT WOS:000178646200002
PM 12353157
DA 2023-08-27
ER

PT J
AU Kanno, H
   Kuratsu, J
   Nishikawa, R
   Mishima, K
   Natsume, A
   Wakabayashi, T
   Houkin, K
   Terasaka, S
   Shuin, T
AF Kanno, Hiroshi
   Kuratsu, Jun-ichi
   Nishikawa, Ryo
   Mishima, Kazuhiko
   Natsume, Atushi
   Wakabayashi, Toshihiko
   Houkin, Kiyohiro
   Terasaka, Shunsuke
   Shuin, Taro
TI Clinical features of patients bearing central nervous system
   hemangioblastoma in von Hippel-Lindau disease
SO ACTA NEUROCHIRURGICA
LA English
DT Article
DE Central nervous system hemangioblastoma; Von Hippel-Lindau disease;
   Clinical features; Quality of life
ID TUMOR-SUPPRESSOR GENE; NATURAL-HISTORY; SOMATIC MUTATIONS
AB Central nervous system (CNS) hemangioblastoma (HB) is one of the most common manifestations in von Hippel-Lindau disease (VHL), but large-scale studies on clinical features of CNS HB in VHL are scarce.
   On the basis of the results of a questionnaire, we collected data of VHL patients with CNS HB.
   The total number of CNS HBs in 111 VHL patients (male 59, female 52) was 264 with the following distributions: cerebellar, 65.4 %; brainstem, 9.9 %; spinal cord, 23.9 %; and pituitary, 1. 1 %. The follow-up period was 0.6 to 39.2 years, with the mean 12.5 years. Patients bearing brainstem or spinal cord HB also had another HB significantly more frequently than those bearing cerebellar HBs (P < 0.05). The mean onset age of CNS HB was 29.1 years, and that of patients bearing a single HB (mean 34.4 years) was significantly greater than that of multiple HBs (mean 25.7 years). Patients with multiple HBs under 40 years are more dominant than those with a single HB. The distribution rate of brainstem HB is significantly smaller in patients below 30 years than patients above 29 years. Although ECOG PS score increased along with number of operations, the onset age decreased with increasing number of operations. The mean ECOG PS score of patients below 20 years is significantly smaller than patients above 19 years.
   When the onset age of CNS HB is under 40 years, and CNS HB is located at the brainstem or spinal cord HB, the probability of multiple occurrence can be predicted. Since patients with an onset age under 20 years old preserve a high performance status, early detection of CNS HB would be important. In addition, since a multiple operations aggravate performance status, number of operations should be reduced.
C1 [Kanno, Hiroshi] Yokohama City Univ, Sch Med, Dept Neurosurg, Kanazawa Ku, Yokohama, Kanagawa 2360004, Japan.
   [Kuratsu, Jun-ichi] Kumamoto Univ, Sch Med, Dept Neurosurg, Kumamoto 860, Japan.
   [Nishikawa, Ryo; Mishima, Kazuhiko] Saitama Med Univ, Dept Neurosurg, Hidaka, Japan.
   [Natsume, Atushi; Wakabayashi, Toshihiko] Nagoya Univ, Dept Neurosurg, Grad Sch Med, Nagoya, Aichi 4648601, Japan.
   [Houkin, Kiyohiro; Terasaka, Shunsuke] Hokkaido Univ, Dept Neurosurg, Grad Sch Med, Sapporo, Hokkaido, Japan.
   [Shuin, Taro] Kochi Univ, Sch Med, Dept Urol, Nankoku, Japan.
C3 Yokohama City University; Kumamoto University; Saitama Medical
   University; Nagoya University; Hokkaido University; Kochi University
RP Kanno, H (通讯作者)，Yokohama City Univ, Sch Med, Dept Neurosurg, Kanazawa Ku, 3-9 Fukuura, Yokohama, Kanagawa 2360004, Japan.
EM hiroshikannomd@nifty.com
RI Wakabayashi, Toshihiko/I-3526-2012; Natsume, Atsushi/I-7364-2014
OI Wakabayashi, Toshihiko/0000-0001-5254-2088; Natsume,
   Atsushi/0000-0002-9113-0470
FU Ministry of Health and Labor of Japan [228]; Grants-in-Aid for
   Scientific Research [23390353, 24592171] Funding Source: KAKEN
FX This work was supported by a grant-in-aid for scientific research No.
   228 from the Ministry of Health and Labor of Japan.
CR Ammerman JM, 2006, J NEUROSURG, V105, P248, DOI 10.3171/jns.2006.105.2.248
   Colombo N, 1986, Acta Radiol Suppl, V369, P734
   Conway JE, 2001, NEUROSURGERY, V48, P55, DOI 10.1097/00006123-200101000-00009
   FILLINGKATZ MR, 1991, NEUROLOGY, V41, P41, DOI 10.1212/WNL.41.1.41
   KANNO H, 1994, CANCER RES, V54, P4845
   Kanno H, 2009, SPINAL CORD, V47, P447, DOI 10.1038/sc.2008.151
   LATIF F, 1993, SCIENCE, V260, P1317, DOI 10.1126/science.8493574
   Lonser RR, 2003, LANCET, V361, P2059, DOI 10.1016/S0140-6736(03)13643-4
   Lonser RR, 2009, J NEUROSURG, V110, P350, DOI 10.3171/2008.4.17532
   MAHER ER, 1990, Q J MED, V77, P1151, DOI 10.1093/qjmed/77.2.1151
   Maher ER, 1997, MEDICINE, V76, P381, DOI 10.1097/00005792-199711000-00001
   NEUMANN HPH, 1995, BRAIN PATHOL, V5, P181, DOI 10.1111/j.1750-3639.1995.tb00592.x
   NEUMANN HPH, 1992, J NEUROL NEUROSUR PS, V55, P898, DOI 10.1136/jnnp.55.10.898
   OKEN MM, 1982, AM J CLIN ONCOL-CANC, V5, P649, DOI 10.1097/00000421-198212000-00014
   Park DM, 2007, PLOS MED, V4, P333, DOI 10.1371/journal.pmed.0040060
   SHUIN T, 1994, CANCER RES, V54, P2852
   Wanebo JE, 2003, J NEUROSURG, V98, P82, DOI 10.3171/jns.2003.98.1.0082
NR 17
TC 22
Z9 28
U1 0
U2 4
PU SPRINGER WIEN
PI WIEN
PA SACHSENPLATZ 4-6, PO BOX 89, A-1201 WIEN, AUSTRIA
SN 0001-6268
EI 0942-0940
J9 ACTA NEUROCHIR
JI Acta Neurochir.
PD JAN
PY 2013
VL 155
IS 1
BP 1
EP 7
DI 10.1007/s00701-012-1514-y
PG 7
WC Clinical Neurology; Surgery
WE Science Citation Index Expanded (SCI-EXPANDED)
SC Neurosciences & Neurology; Surgery
GA 063QD
UT WOS:000313013900001
PM 23080552
DA 2023-08-27
ER

PT J
AU Katsumata, K
   Ikeda, H
   Sato, M
   Harada, H
   Wakisaka, A
   Shibata, M
   Yoshiki, T
AF Katsumata, K
   Ikeda, H
   Sato, M
   Harada, H
   Wakisaka, A
   Shibata, M
   Yoshiki, T
TI Tissue-specific high-level expression of human endogenous retrovirus-R
   in the human adrenal cortex
SO PATHOBIOLOGY
LA English
DT Article
DE endogenous retrovirus; adrenal gland; gene expression; in situ
   hybridization; retrovirus; endogenous
ID MURINE LEUKEMIA-VIRUS; HUMAN PROVIRUS ERV3; MESSENGER-RNAS;
   TRANSCRIPTION FACTOR; HERV-R; SEQUENCES; CELLS; GENE; KRUPPEL; MICE
AB In an attempt to clarify the biological nature of a human endogenous retrovirus (HERV), HERV-R, which is a single-copy type of HERVs and is conserved as a full-length viral sequence, the expression of HERV-R mRNA in normal autopsied systemic organs was examined by Northern blot analysis. The expression showed different levels among individuals, with the adrenal glands expressing the highest level of HERV-R among all organs tested, except for the placenta. In various adrenal tumors, HERV-R was expressed at high levels in all cortical adenomas but less so in pheochromocytomas. In situ hybridization revealed the expression of HERV-R to be localized in all layers of the adrenal cortex, but not in the medulla. This high-level expression of HERV-R in the adrenal cortex may possibly relate to differentiation and/or steroid production by adrenocortical cells.
C1 Hokkaido Univ, Sch Med, Dept Pathol, Sapporo, Hokkaido 0608638, Japan.
C3 Hokkaido University
RP Yoshiki, T (通讯作者)，Hokkaido Univ, Sch Med, Dept Pathol, Kita 15,Nishi 7,Kita Hu, Sapporo, Hokkaido 0608638, Japan.
EM tyoshiki@med.okudai.ac.jp
RI Katsumata, Kazuaki/J-8277-2019
CR Andersson AC, 1996, J INVEST DERMATOL, V106, P125, DOI 10.1111/1523-1747.ep12329612
   Bengtsson A, 1996, ARTHRITIS RHEUM-US, V39, P1654, DOI 10.1002/art.1780391007
   BOYD MT, 1993, VIROLOGY, V196, P905, DOI 10.1006/viro.1993.1556
   CHOMCZYNSKI P, 1987, ANAL BIOCHEM, V162, P156, DOI 10.1016/0003-2697(87)90021-2
   COHEN M, 1985, VIROLOGY, V147, P449, DOI 10.1016/0042-6822(85)90147-3
   COHEN M, 1988, J CELL BIOCHEM, V36, P121, DOI 10.1002/jcb.240360203
   Conrad B, 1997, CELL, V90, P303, DOI 10.1016/S0092-8674(00)80338-4
   FENG WC, 1994, J BIOL CHEM, V269, P1493
   FRANKEL WN, 1991, NATURE, V349, P526, DOI 10.1038/349526a0
   HARAGUCHI S, 1995, IMMUNOL TODAY, V16, P595, DOI 10.1016/0167-5699(95)80083-2
   JANEWAY CA, 1990, CELL, V63, P659, DOI 10.1016/0092-8674(90)90130-7
   KATO N, 1990, MOL CELL BIOL, V10, P4401, DOI 10.1128/MCB.10.8.4401
   KATO N, 1987, J VIROL, V61, P2182, DOI 10.1128/JVI.61.7.2182-2191.1987
   KRIEG AM, 1992, AIDS RES HUM RETROV, V8, P1991, DOI 10.1089/aid.1992.8.1991
   KRIEG AM, 1992, FASEB J, V6, P2537, DOI 10.1096/fasebj.6.8.1592206
   LALA DS, 1992, MOL ENDOCRINOL, V6, P1249, DOI 10.1210/me.6.8.1249
   Larsson E, 1996, INT J CANCER, V67, P451, DOI 10.1002/(SICI)1097-0215(19960729)67:3<451::AID-IJC23>3.0.CO;2-9
   Larsson Erik, 1994, Upsala Journal of Medical Sciences, V99, P113
   Li JM, 1996, CLIN EXP IMMUNOL, V104, P388
   MARRACK P, 1991, NATURE, V349, P524, DOI 10.1038/349524a0
   MILLER IJ, 1993, MOL CELL BIOL, V13, P2776, DOI 10.1128/MCB.13.5.2776
   Nakagawa K, 1996, IMMUNOL REV, V152, P193, DOI 10.1111/j.1600-065X.1996.tb00917.x
   OCONNELL C, 1984, VIROLOGY, V138, P225, DOI 10.1016/0042-6822(84)90347-7
   OCONNELL CD, 1984, SCIENCE, V226, P1204, DOI 10.1126/science.6505687
   PINTER A, 1986, J VIROL, V57, P1048, DOI 10.1128/JVI.57.3.1048-1054.1986
   SCHULTE AM, 1996, P NATL ACAD SCI USA, V93, P14579
   TAKEUCHI K, 1995, CLIN EXP IMMUNOL, V99, P338
   TING CN, 1992, GENE DEV, V6, P1457, DOI 10.1101/gad.6.8.1457
   VENABLES PJW, 1995, VIROLOGY, V211, P589, DOI 10.1006/viro.1995.1442
   WATANABE M, 1993, J COMP NEUROL, V338, P377, DOI 10.1002/cne.903380305
   YOSHIKI T, 1974, J EXP MED, V140, P1011, DOI 10.1084/jem.140.4.1011
   YOSHIKI T, 1979, J IMMUNOL, V122, P1812
NR 32
TC 20
Z9 21
U1 0
U2 0
PU KARGER
PI BASEL
PA ALLSCHWILERSTRASSE 10, CH-4009 BASEL, SWITZERLAND
SN 1015-2008
J9 PATHOBIOLOGY
JI Pathobiology
PD SEP-OCT
PY 1998
VL 66
IS 5
BP 209
EP 215
DI 10.1159/000028025
PG 7
WC Cell Biology; Pathology
WE Science Citation Index Expanded (SCI-EXPANDED)
SC Cell Biology; Pathology
GA 118PP
UT WOS:000075847700004
PM 9732235
DA 2023-08-27
ER

PT J
AU WILLIMANN, K
   MATILE, H
   WEISS, NA
   IMHOF, BA
AF WILLIMANN, K
   MATILE, H
   WEISS, NA
   IMHOF, BA
TI IN-VIVO SEQUESTRATION OF PLASMODIUM-FALCIPARUM-INFECTED HUMAN
   ERYTHROCYTES - A SEVERE COMBINED IMMUNODEFICIENCY MOUSE MODEL FOR
   CEREBRAL MALARIA
SO JOURNAL OF EXPERIMENTAL MEDICINE
LA English
DT Article
ID TUMOR-NECROSIS-FACTOR; ADHESION MOLECULE-1; MONOCLONAL-ANTIBODY;
   LEUKOCYTE ADHESION; ENDOTHELIAL-CELLS; ICAM-1; LYMPHOCYTES; EXOANTIGENS;
   DISTINCT; BINDING
AB Cerebral malaria is a fatal complication of infection by Plasmodium falciparum in man. The neurological symptoms that characterize this form of malarial disease are accompanied by the adhesion of infected erythrocytes to the vasculature of the brain. To study this phenomenon in vivo, an acute phase severe combined immunodeficiency (SCID) mouse model was developed in which sequestration of P. falciparum-infected human erythrocytes took place. During acute cerebral malaria in humans, the expression of intercellular adhesion molecule-1 (ICAM-1) is induced in vascular endothelium by inflammatory reactions. Acute phase ICAM-1 expression can also be obtained in SCID mice. The endothelium of the midbrain region was the most responsive to such inflammatory stimulus. It is noteworthy that the reticular formation in the midbrain controls the level of consciousness, and loss of consciousness is a symptom of cerebral malaria. We found that infected human erythrocytes were retained 24 times more than normal erythrocytes in ICAM-1-positive mouse brain. Sequestration to the brain was reduced by anti-ICAM-1 antibodies. These in vivo results were confirmed by the binding of P. falciparum-infected erythrocytes to the ICAM-1-positive endothelium in tissue sections of mouse brain. We conclude that the SCID mouse serves as a versatile in vivo model that allows the study of P. falciparum-infected erythrocyte adhesion as it occurs in human cerebral malaria. Upregulation of ICAM-1 expression in the region of the midbrain correlates with increased retention of malaria-infected erythrocytes and with the symptoms of cerebral malaria.
C1 F HOFFMANN LA ROCHE & CO LTD, PRECLIN RES INFECT DIS, CH-4002 BASEL, SWITZERLAND.
   BASEL INST IMMUNOL, CH-4005 BASEL, SWITZERLAND.
C3 Roche Holding
RP WILLIMANN, K (通讯作者)，SWISS TROP INST, DEPT MED PARASITOL, 57 SOCINSTR, CH-4002 BASEL, SWITZERLAND.
CR AIKAWA M, 1992, AM J TROP MED HYG, V46, P391, DOI 10.4269/ajtmh.1992.46.391
   ALLAN RJ, 1993, INFECT IMMUN, V61, P4772, DOI 10.1128/IAI.61.11.4772-4776.1993
   [Anonymous], 1992, CENTRAL NERVOUS SYST
   BATE CAW, 1992, IMMUNOLOGY, V75, P129
   BATE CAW, 1992, INFECT IMMUN, V60, P1241, DOI 10.1128/IAI.60.3.1241-1243.1992
   BERENDT AR, 1989, NATURE, V341, P57, DOI 10.1038/341057a0
   BERENDT AR, 1992, CELL, V68, P71, DOI 10.1016/0092-8674(92)90207-S
   DORN A, 1995, NATURE, V374, P269, DOI 10.1038/374269a0
   FALANGA PB, 1991, EUR J IMMUNOL, V21, P2259, DOI 10.1002/eji.1830210938
   GRAU GE, 1991, EUR J IMMUNOL, V21, P2265, DOI 10.1002/eji.1830210939
   GRAU GE, 1993, RES IMMUNOL, V144, P355, DOI 10.1016/S0923-2494(93)80080-I
   GRAU GE, 1990, IMMUNOL LETT, V25, P189, DOI 10.1016/0165-2478(90)90113-5
   GYSIN J, 1992, EXP PARASITOL, V75, P390, DOI 10.1016/0014-4894(92)90252-6
   Harlow E., 1988, ANTIBODIES LABORATOR
   HOMMEL M, 1993, ANN TROP MED PARASIT, V87, P627, DOI 10.1080/00034983.1993.11812821
   HORLEY KJ, 1989, EMBO J, V8, P2889, DOI 10.1002/j.1460-2075.1989.tb08437.x
   IMHOF BA, 1991, J CELL BIOL, V114, P1069, DOI 10.1083/jcb.114.5.1069
   KAUL DK, 1994, AM J TROP MED HYG, V50, P512, DOI 10.4269/ajtmh.1994.50.512
   KWIATKOWSKI D, 1990, LANCET, V336, P1201, DOI 10.1016/0140-6736(90)92827-5
   KWIATKOWSKI D, 1993, ANN TROP MED PARASIT, V87, P613, DOI 10.1080/00034983.1993.11812819
   LAMBROS C, 1979, J PARASITOL, V65, P418, DOI 10.2307/3280287
   MACPHERSON GG, 1985, AM J PATHOL, V119, P385
   MCGUIRE W, 1994, NATURE, V371, P508, DOI 10.1038/371508a0
   OCKENHOUSE CF, 1992, CELL, V68, P63, DOI 10.1016/0092-8674(92)90206-R
   OCKENHOUSE CF, 1991, J INFECT DIS, V164, P163, DOI 10.1093/infdis/164.1.163
   OCKENHOUSE CF, 1992, J EXP MED, V176, P1183, DOI 10.1084/jem.176.4.1183
   OSBORN L, 1990, CELL, V62, P3, DOI 10.1016/0092-8674(90)90230-C
   PASLOSKE BL, 1994, ANNU REV MED, V45, P283
   PIALI L, 1995, J CELL BIOL, V130, P1
   PONGPONRATN E, 1991, AM J TROP MED HYG, V44, P168, DOI 10.4269/ajtmh.1991.44.168
   RAVENTOSSUAREZ C, 1985, P NATL ACAD SCI USA, V82, P3829, DOI 10.1073/pnas.82.11.3829
   ROBERTS DJ, 1992, NATURE, V357, P689, DOI 10.1038/357689a0
   STURCHLER D, 1989, PARASITOL TODAY, V5, P39, DOI 10.1016/0169-4758(89)90188-9
   TAKEI F, 1985, J IMMUNOL, V134, P1403
   TRAGER W, 1976, SCIENCE, V193, P673, DOI 10.1126/science.781840
   TRAUNECKER A, 1991, EMBO J, V10, P3655, DOI 10.1002/j.1460-2075.1991.tb04932.x
   UDEINYA IJ, 1985, J PROTOZOOL, V32, P88, DOI 10.1111/j.1550-7408.1985.tb03019.x
   UDEINYA IJ, 1981, SCIENCE, V213, P555, DOI 10.1126/science.7017935
   VANKOOYK Y, 1993, CELL ADHES COMMUN, V1, P21, DOI 10.3109/15419069309095679
   WHITE NJ, 1992, ADV PARASIT, V31, P83, DOI 10.1016/S0065-308X(08)60021-4
NR 40
TC 28
Z9 29
U1 0
U2 0
PU ROCKEFELLER UNIV PRESS
PI NEW YORK
PA 950 THIRD AVE, 2ND FLR, NEW YORK, NY 10022 USA
SN 0022-1007
EI 1540-9538
J9 J EXP MED
JI J. Exp. Med.
PD SEP 1
PY 1995
VL 182
IS 3
BP 643
EP 653
DI 10.1084/jem.182.3.643
PG 11
WC Immunology; Medicine, Research & Experimental
WE Science Citation Index Expanded (SCI-EXPANDED)
SC Immunology; Research & Experimental Medicine
GA RQ754
UT WOS:A1995RQ75400003
PM 7650476
OA Green Published, Bronze, Green Submitted
DA 2023-08-27
ER

PT J
AU Okutur, K
   Kucukler, K
   Oztekin, E
   Borlu, F
   Erdem, L
   Demir, G
AF Okutur, Kerem
   Kucukler, Kerim
   Oztekin, Erkan
   Borlu, Fatih
   Erdem, Levent
   Demir, Gokhan
TI A rare cause of acute abdomen: Ruptured adrenal pheochromocytoma
SO TURKISH JOURNAL OF GASTROENTEROLOGY
LA English
DT Article
DE Pheochromocytoma; rupture; acute abdomen treatment
ID PATIENT
AB Pheochromocytoma is a tumor of the chromaffin cells which secretes catecholamines and 90% of it originates from adrenal medulla. The main symptoms and signs are hypertension, tachycardia, sweating and headache. Rarely, acute abdomen may occur as a result of the rupture of tumoral mass or bleeding inside the mass. Here we present a 43 year old male patient who applied with acute abdominal syndrome and severe hypertension. Abdominal MRI showed a large mass hemorrhagic in nature above the right kidney. At laparotomy, ruptured adrenal mass was seen and excised successfully. The histological evaluation confirmed the diagnosis as pheochromocytoma. Ruptured adrenal pheochromocytoma is a mortal situation potentially and it should be considered in patients who present with an acute obdominal syndrome and hypertension or shock. It should be known that early diagnosis and surgey with proper preoperative treatment is a life saver.
C1 [Okutur, Kerem; Demir, Gokhan] Istanbul Bilim Univ, Fac Med, Dept Internal Med, Sect Med Oncol, Istanbul, Turkey.
   Istanbul Bilim Univ, Fac Med, Sect Gastroenterol & Hepatol, Istanbul, Turkey.
   [Kucukler, Kerim] Ankara Numune Training & Res Hosp, Dept Internal Med, Sect Endocrinol & Metab, Ankara, Turkey.
   [Oztekin, Erkan] Sisli Etfal Res & Training Hosp, Dept Cardiol, Istanbul, Turkey.
   [Borlu, Fatih] Sisli Etfal Res & Training Hosp, Dept Internal Med, Istanbul, Turkey.
C3 Demiroglu Bilim University; Demiroglu Bilim University; Ankara Numune
   Training & Research Hospital; Istanbul Sisli Hamidiye Etfal Training &
   Research Hospital; Istanbul Sisli Hamidiye Etfal Training & Research
   Hospital
RP Okutur, K (通讯作者)，Ozluce Sok 16,Menekse Apt,Kat 3,Daire 9, TR-34394 Istanbul, Turkey.
EM keremokutur007@yahoo.com
RI ERDEM, LEVENT/HCI-4295-2022
CR Bittencourt José A., 2003, Int. braz j urol., V29, P428, DOI 10.1590/S1677-55382003000500007
   BRODY IA, 1959, JAMA-J AM MED ASSOC, V169, P1749, DOI 10.1001/jama.1959.73000320003013a
   EJERBLAD S, 1981, ACTA CHIR SCAND, V147, P497
   Kobayashi T, 2005, J SURG ONCOL, V90, P31, DOI 10.1002/jso.20234
   Orikasa K, 2004, INT J UROL, V11, P1013, DOI 10.1111/j.1442-2042.2004.00937.x
   Sapienza P, 1997, ANTICANCER RES, V17, P717
   SUELING HM, 1989, J ROY SOC MED, V82, P53, DOI 10.1177/014107688908200125
   Takeshita T, 2006, INTERNAL MED, V45, P933, DOI 10.2169/internalmedicine.45.1767
   TANAKA K, 1994, J UROLOGY, V151, P120, DOI 10.1016/S0022-5347(17)34886-3
   VANWAY CW, 1976, ANN SURG, V184, P26, DOI 10.1097/00000658-197607000-00004
NR 10
TC 6
Z9 8
U1 0
U2 0
PU TURKISH SOC GASTROENTEROLOGY
PI ABIDINPASA
PA GAZILER SOKAK 22-1, ABIDINPASA, ANKARA 06620, TURKEY
SN 1300-4948
J9 TURK J GASTROENTEROL
JI Turk. J. Gastroenterol.
PD DEC
PY 2010
VL 21
IS 4
BP 467
EP 469
DI 10.4318/tjg.2010.0141
PG 3
WC Gastroenterology & Hepatology
WE Science Citation Index Expanded (SCI-EXPANDED)
SC Gastroenterology & Hepatology
GA 720MZ
UT WOS:000287286100025
PM 21332008
DA 2023-08-27
ER

PT J
AU Per, H
   Canpolat, M
   Tumturk, A
   Gumus, H
   Gokoglu, A
   Yikilmaz, A
   Ozmen, S
   Bayram, AK
   Poyrazoglu, HG
   Kumandas, S
   Kurtsoy, A
AF Per, Huseyin
   Canpolat, Mehmet
   Tumturk, Abdulfettah
   Gumus, Hakan
   Gokoglu, Abdulkerim
   Yikilmaz, Ali
   Ozmen, Sevgi
   Bayram, Ayse Kacar
   Poyrazoglu, Hatice Gamze
   Kumandas, Sefer
   Kurtsoy, Ali
TI Different etiologies of acquired torticollis in childhood
SO CHILDS NERVOUS SYSTEM
LA English
DT Article
DE Childhood; Etiology; Torticollis
ID POSTERIOR-FOSSA TUMORS; ACUTE DISSEMINATED ENCEPHALOMYELITIS; SPASMODIC
   TORTICOLLIS; EPIDURAL HEMATOMA; ARACHNOID CYSTS; HEMOPHILIA-A; CHILDREN;
   OSTEOBLASTOMA; SECONDARY; SYMPTOM
AB Torticollis can be congenital or may be acquired in childhood. Acquired torticollis occurs because of another problem and usually presents in previously normal children. The causes of acquired torticollis include ligamentous, muscular, osseous, ocular, psychiatric, and neurologic disorders.
   We performed this study to evaluate the underlying causes of torticollis in childhood.
   Ten children presented with complaints of torticollis between April 2007 and April 2012 were enrolled in this study. The additional findings of physical examination included neck pain, twisted neck, walking disorder, imbalance, and vomiting The identified etiologies of the enrolled children was acute disseminated encephalomyelitis in a 2.5-year-old boy, posterior fossa tumor in a 10-month-old boy, spontaneous spinal epidural hematoma in a 5-year-old hemophiliac boy, cervical osteoblastoma in a 3-year-old boy, arachnoid cyst located at posterior fossa in a 16-month-old boy, aneurysm of the anterior communicating artery in a 6-year-old girl, pontine glioma in a 10-year-old girl, and a psychogenic torticollis in a 7-year-old boy were presented.
   There is a wide differential diagnosis for a patient with torticollis, not just neurological in etiology which should be considered in any patient with acquired torticollis. Moreover, early diagnosis of etiological disease will reduce mortality and morbidity. Therefore, clinicians managing children with torticollis must be vigilant about underlying neurological complications.
C1 [Per, Huseyin; Canpolat, Mehmet; Gumus, Hakan; Bayram, Ayse Kacar; Poyrazoglu, Hatice Gamze; Kumandas, Sefer] Erciyes Univ, Dept Pediat, Div Pediat Neurol, Fac Med, Kayseri, Turkey.
   [Tumturk, Abdulfettah; Gokoglu, Abdulkerim; Kurtsoy, Ali] Erciyes Univ, Fac Med, Dept Neurosurg, Kayseri, Turkey.
   [Yikilmaz, Ali] Erciyes Univ, Fac Med, Dept Pediat Radiol, Kayseri, Turkey.
   [Ozmen, Sevgi] Erciyes Univ, Fac Med, Dept Child & Adolescent Psychiat, Kayseri, Turkey.
C3 Erciyes University; Erciyes University; Erciyes University; Erciyes
   University
RP Per, H (通讯作者)，Erciyes Univ, Dept Pediat, Div Pediat Neurol, Fac Med, Kayseri, Turkey.
EM huseyinper@yahoo.com; drmehmetcanpolat@gmail.com
RI poyrazoglu, Gamze Hatıce/W-7662-2018; Bayram, Ayse Kacar/B-3567-2016;
   Yikilmaz, Ali/AFV-3314-2022; Tumturk, Ablufettah/A-7894-2016
OI poyrazoglu, Gamze Hatıce/0000-0002-6733-4836; Yikilmaz,
   Ali/0000-0002-0848-3559; GUMUS, HAKAN/0000-0001-5896-074X; Gokoglu,
   Abdulkerim/0000-0001-8071-4078
CR AMACHER AL, 1985, CHILD NERV SYST, V1, P29, DOI 10.1007/BF00706727
   Bayrakci B, 1999, PEDIATR NEUROL, V20, P146, DOI 10.1016/S0887-8994(98)00130-1
   BREDENKAMP JK, 1990, ARCH OTOLARYNGOL, V116, P212
   CHENG JCY, 1994, J PEDIATR ORTHOPED, V14, P802, DOI 10.1097/01241398-199414060-00022
   Dale Russell C, 2003, Semin Pediatr Infect Dis, V14, P90
   Dale RC, 2009, CURR OPIN NEUROL, V22, P233, DOI 10.1097/WCO.0b013e32832b4c47
   DIROCCO C, 1981, CHILD BRAIN, V8, P119
   Dorner L, 2007, CHILD NERV SYST, V23, P887, DOI 10.1007/s00381-007-0323-8
   Erdincler P, 1999, BRIT J NEUROSURG, V13, P10, DOI 10.1080/02688699944122
   Extremera VC, 2008, EUR J PEDIATR, V167, P249, DOI 10.1007/s00431-007-0453-8
   EYSTER ME, 1978, BLOOD, V51, P1179
   Friel JP, 1974, DORLANDS ILLUSTRATED, V1621
   Gupta AK, 1996, J PEDIATR ORTHOPED, V16, P505, DOI 10.1097/01241398-199607000-00017
   Har-Gil M, 2010, J CHILD NEUROL, V25, P1415, DOI 10.1177/0883073810368995
   Harada K, 1994, Noshuyo Byori, V11, P65
   Hawley JS, 2011, NEUROLOGY, V77, P496, DOI 10.1212/WNL.0b013e3182287aaf
   Herman Martin J, 2006, Instr Course Lect, V55, P647
   Huvos AG., 1979, BONE TUMORS DIAGNOSI, P33
   KIKUCHI K, 1995, NEURORADIOLOGY, V37, P362
   KIWAK KJ, 1984, POSTGRAD MED, V75, P126, DOI 10.1080/00325481.1984.11698622
   Kumandas S, 2006, NEUROSURG REV, V29, P333, DOI 10.1007/s10143-006-0034-8
   Leake JAD, 2004, PEDIATR INFECT DIS J, V23, P756, DOI 10.1097/01.inf.0000133048.75452.dd
   Lunardi P, 1996, NEUROSURG REV, V19, P175, DOI 10.1007/BF00512048
   MARSH BW, 1975, J BONE JOINT SURG AM, VA 57, P1
   NEMOTO O, 1990, SPINE, V15, P1272, DOI 10.1097/00007632-199012000-00008
   Per H, 2007, PEDIATR NEUROSURG, V43, P32, DOI 10.1159/000097523
   Perlmutter Joel S, 2004, Adv Neurol, V94, P163
   PINTO MD, 1992, HAEMOSTASIS, V22, P259
   RONDOT P, 1991, CAN J NEUROL SCI, V18, P143, DOI 10.1017/S0317167100031619
   Schmitz A, 1998, HAEMOPHILIA, V4, P51
   Tomczak KK, 2013, J CHILD NEUROL, V28, P365, DOI 10.1177/0883073812469294
   Travis SF, 1996, J PEDIAT HEMATOL ONC, V18, P308, DOI 10.1097/00043426-199608000-00016
   Tsuboi Y, 2005, CHILD NERV SYST, V21, P259, DOI 10.1007/s00381-004-1006-3
   Tubby A H, 1906, Br Med J, V1, P1387
   TURGUT M, 1995, CHILD NERV SYST, V11, P86, DOI 10.1007/BF00303811
NR 35
TC 23
Z9 25
U1 3
U2 26
PU SPRINGER
PI NEW YORK
PA 233 SPRING ST, NEW YORK, NY 10013 USA
SN 0256-7040
EI 1433-0350
J9 CHILD NERV SYST
JI Childs Nerv. Syst.
PD MAR
PY 2014
VL 30
IS 3
BP 431
EP 440
DI 10.1007/s00381-013-2302-6
PG 10
WC Clinical Neurology; Pediatrics; Surgery
WE Science Citation Index Expanded (SCI-EXPANDED)
SC Neurosciences & Neurology; Pediatrics; Surgery
GA AC2HA
UT WOS:000332319200008
PM 24196698
DA 2023-08-27
ER

PT J
AU Walter, J
   Koch, A
   Herbold, C
   Schiffler, S
   Reichart, R
   Waschke, A
   Kalff, R
AF Walter, Jan
   Koch, Arend
   Herbold, Christian
   Schiffler, Sascha
   Reichart, Rupert
   Waschke, Albrecht
   Kalff, Rolf
TI Multifocal Glioblastoma Multiforme in the Posterior Fossa Mimicking
   Cerebral Metastases: Case Presentation and Review of the Current
   Literature
SO JOURNAL OF NEUROLOGICAL SURGERY PART A-CENTRAL EUROPEAN NEUROSURGERY
LA English
DT Article
DE glioblastoma multiforme; multifocal; posterior fossa; infratentorial
ID CEREBELLAR GLIOBLASTOMA; SUPRATENTORIAL GLIOBLASTOMA; CEREBELLOPONTINE
   ANGLE
AB ObjectiveIn general, glioblastomas multiforme (GBM) arise in the supratentorial region, but in less than 4% of cases they also occur in the posterior fossa, particularly in the cerebellum. Furthermore, a minority of malignant gliomas are multifocal. We report on an unusual case with infratentorial multifocal lesions, suspicious for metastases, which turned out to be a multifocal GBM of the posterior fossa.
   Patient and MethodA 69-year-old woman presented with recurring episodes of vertigo, headache, and progressive weight loss. Three multifocal cerebellar and brainstem lesions highly suspicious for metastases were identified by magnetic resonance imaging (MRI). Workup for malignancy elsewhere in the body was negative.
   ResultsThe patient underwent craniotomy with successful resection of the tumor in the cerebellar vermis with an excellent outcome and uneventful postsurgical course. Histopathology of the tumor revealed features consistent with the diagnosis of GBM and ruled out metastatic lesions. Workup for molecular genetics characterized this tumor as a primary GBM. The patient initially responded to treatment with radiation therapy and temozolomide but died after 10 months with a tumor relapse.
   ConclusionWe discuss the unusual aspects of multifocal primary GBMs in the posterior fossa. Although rare, they should be considered in the differential diagnosis of cerebellar tumors, which stresses the importance of a surgical treatment to establish a histological diagnosis because there are no reliable radiographic criteria for distinguishing multifocal infratentorial gliomas from multiple metastases and other tumor entities. The differentiation between a primary and secondary cerebellar GBM did not lead to any change of the treatment strategy in this case.
C1 [Walter, Jan; Herbold, Christian; Reichart, Rupert; Waschke, Albrecht; Kalff, Rolf] Univ Jena, Dept Neurosurg, D-07747 Jena, Germany.
   [Schiffler, Sascha] Univ Jena, Dept Neuroradiol, D-07747 Jena, Germany.
   [Koch, Arend] Charite, Dept Neuropathol, D-13353 Berlin, Germany.
C3 Friedrich Schiller University of Jena; Friedrich Schiller University of
   Jena; Free University of Berlin; Humboldt University of Berlin; Charite
   Universitatsmedizin Berlin
RP Walter, J (通讯作者)，Univ Jena, Jena Univ Hosp, Dept Neurosurg, Erlanger Allee 101, D-07747 Jena, Germany.
EM Jan.Walter@med.uni-jena.de
RI Walter, Jan/AAE-4536-2021
CR Benveniste RJ, 2008, J NEURO-ONCOL, V89, P55, DOI 10.1007/s11060-008-9582-9
   DeAngelis LM, 2001, NEW ENGL J MED, V344, P114, DOI 10.1056/NEJM200101113440207
   Gasco J, 2009, NEUROCIRUGIA, V20, P550
   Grahovac G, 2009, ACTA NEUROCHIR, V151, P653, DOI 10.1007/s00701-009-0286-5
   HAMILTON MG, 1993, CAN J NEUROL SCI, V20, P65, DOI 10.1017/S0317167100047454
   Kasliwal MK, 2008, PEDIATR NEUROSURG, V44, P224, DOI 10.1159/000121380
   Krex D, 2003, NEUROSURGERY, V53, P1377, DOI 10.1227/01.NEU.0000093426.29236.86
   Kulkarni AV, 1999, J NEUROSURG, V90, P546, DOI 10.3171/jns.1999.90.3.0546
   KUROIWA T, 1995, AM J NEURORADIOL, V16, P583
   LEVINE SA, 1987, J NEURO-ONCOL, V5, P231, DOI 10.1007/BF00151226
   Louis DN, 2007, ACTA NEUROPATHOL, V114, P547, DOI 10.1007/s00401-007-0278-6
   LUCCARELLI G, 1980, ACTA NEUROCHIR, V53, P107, DOI 10.1007/BF02074526
   Mattos JP, 2006, ARQ NEURO-PSIQUIAT, V64, P132, DOI 10.1590/S0004-282X2006000100028
   Nobusawa S, 2009, CLIN CANCER RES, V15, P6002, DOI 10.1158/1078-0432.CCR-09-0715
   Ohgaki H, 2009, CANCER SCI, V100, P2235, DOI 10.1111/j.1349-7006.2009.01308.x
   Senatus PB, 2005, J NEUROSURG, V102, P72, DOI 10.3171/ped.2005.102.1.0072
   Stark AM, 2010, J CLIN NEUROSCI, V17, P1248, DOI 10.1016/j.jocn.2010.02.015
   Stupp R, 2005, NEW ENGL J MED, V352, P987, DOI 10.1056/NEJMoa043330
   TIBBS PA, 1980, ACTA NEUROCHIR, V52, P13, DOI 10.1007/BF01400941
   Tsung A J, 2011, J NEUROONCOL
   VERTOSICK FT, 1990, NEUROSURGERY, V27, P516, DOI 10.1227/00006123-199010000-00002
   Weber DC, 2006, INT J RADIAT ONCOL, V66, P179, DOI 10.1016/j.ijrobp.2006.04.035
   Wu B, 2011, J NEUROSURG, V114, P1288, DOI 10.3171/2010.12.JNS10912
   Yang SY, 2005, J NEUROSURG, V102, P417, DOI 10.3171/ped.2005.102.4.0417
NR 24
TC 7
Z9 7
U1 0
U2 3
PU THIEME MEDICAL PUBL INC
PI NEW YORK
PA 333 SEVENTH AVE, NEW YORK, NY 10001 USA
SN 2193-6315
EI 2193-6323
J9 J NEUROL SURG PART A
JI J. Neurol. Surg. Part A
PD DEC
PY 2013
VL 74
SU 1
BP E30
EP E35
DI 10.1055/s-0032-1330113
PG 6
WC Clinical Neurology; Surgery
WE Science Citation Index Expanded (SCI-EXPANDED)
SC Neurosciences & Neurology; Surgery
GA 274CH
UT WOS:000328582200007
PM 23427036
DA 2023-08-27
ER

PT J
AU Kitaura, K
   Chone, Y
   Satake, N
   Akagi, A
   Ohnishi, T
   Suzuki, Y
   Izumi, K
AF Kitaura, K
   Chone, Y
   Satake, N
   Akagi, A
   Ohnishi, T
   Suzuki, Y
   Izumi, K
TI Role of copper accumulation in spontaneous renal carcinogenesis in
   Long-Evans Cinnamon rats
SO JAPANESE JOURNAL OF CANCER RESEARCH
LA English
DT Article
DE renal carcinogenesis; spontaneous; copper; LEC rat
ID HEREDITARY HEPATITIS; LEC RATS; WISTAR RATS; HEPATOCELLULAR-CARCINOMA;
   HYDROGEN-PEROXIDE; WILSONS-DISEASE; D-PENICILLAMINE; LIVER-LESIONS; DNA
   DAMAGE; TSC2 GENE
AB Spontaneous renal cell tumors in totals of 223 male and female Long-Evans Cinnamon (LEC) rats of 51-120 weeks old, 157 male F334 rats of 51-120 weeks old, and 14 male Long-Evans Agouti (LEA) rats of 51-70 weeks old were examined histologically. The incidences of renal cell tumors increased with age in male and female LEC rats, but no tumors developed in F344 or LEA rats. Dilated atypical tubules of the kidneys were observed at high incidence in aged LEC rats. Copper staining of LEC rat kidneys showed a positive reaction in proximal tubules of the cortex and the outer stripe of the medulla. The renal copper concentration of LEC rats reached a peak in the period of necrotizing hepatitis with renal tubular necrosis, and was higher than that in F344 rats for up to 106 weeks. In contrast, the renal iron concentration of LEC rats was lower than that in F344 rats except in the period of necrotizing hepatitis. Long-term treatment of LEC rats with D-penicillamine, a copper-chelating agent, inhibited accumulation of copper, but not iron, in the kidneys, and inhibited the development of karyomegaly of proximal tubules and dilated atypical tubules. These results suggest that persistent copper accumulation after toxic necrosis of tubules is the major cause of spontaneous renal carcinogenesis in LEC rats.
C1 Univ Tokushima, Sch Med, Dept Pathol 2, Tokushima 7708503, Japan.
   Univ Tokushima, Sch Med, Dept Hyg, Tokushima 7708503, Japan.
C3 Tokushima University; Tokushima University
RP Izumi, K (通讯作者)，Univ Tokushima, Sch Med, Dept Pathol 2, 3-18-15 Kuramoto Cho, Tokushima 7708503, Japan.
EM izumi@basic.med.tokushima-u.ac.jp
RI izumi, keisuke/L-3416-2013
CR [Anonymous], [No title captured]
   BOMHARD E, 1994, EXP TOXICOL PATHOL, V46, P17, DOI 10.1016/S0940-2993(11)80007-2
   CHANDRA M, 1993, J APPL TOXICOL, V13, P109, DOI 10.1002/jat.2550130207
   DIETRICH DR, 1991, MUTAT RES, V248, P239, DOI 10.1016/0027-5107(91)90060-2
   EKER R, 1961, NATURE, V189, P858, DOI 10.1038/189858b0
   EKER R, 1981, DIAGN HISTOPATHOL, V4, P99
   FUJII Y, 1993, HISTOCHEMISTRY, V100, P249, DOI 10.1007/BF00270043
   GOODMAN DG, 1980, TOXICOL APPL PHARM, V55, P433, DOI 10.1016/0041-008X(80)90045-9
   HALLIWELL B, 1990, METHOD ENZYMOL, V186, P1
   IZUMI K, 1994, JPN J CANCER RES, V85, P563, DOI 10.1111/j.1349-7006.1994.tb02396.x
   KANG JH, 1993, HEPATOLOGY, V18, P614
   KATO J, 1993, JPN J CANCER RES, V84, P219, DOI 10.1111/j.1349-7006.1993.tb02859.x
   Kato J, 1996, J CLIN INVEST, V98, P923, DOI 10.1172/JCI118875
   Klein D, 1997, ARCH TOXICOL, V71, P340, DOI 10.1007/s002040050396
   KOBAYASHI T, 1995, NAT GENET, V9, P70, DOI 10.1038/ng0195-70
   LEU ML, 1970, AM J MED SCI, V260, P381, DOI 10.1097/00000441-197012000-00007
   LI Y, 1991, J CLIN INVEST, V87, P1858, DOI 10.1172/JCI115208
   MAEKAWA A, 1983, JPN J CANCER RES, V74, P365
   MASUDA R, 1988, JPN J CANCER RES, V79, P828, DOI 10.1111/j.1349-7006.1988.tb00044.x
   MCMARTIN DN, 1992, TOXICOL PATHOL, V20, P212, DOI 10.1177/019262339202000208
   Mohr U, 1992, INT CLASSIFICATION 1
   RAMA R, 1988, BIOL TRACE ELEM RES, V18, P105, DOI 10.1007/BF02917494
   SAGRIPANTI JL, 1989, J BIOL CHEM, V264, P1729
   SAKURAI H, 1994, BIOCHEM BIOPH RES CO, V199, P313, DOI 10.1006/bbrc.1994.1230
   SASAKI M, 1985, RAT NEWS LETT, V14, P4
   SAWAKI M, 1990, CARCINOGENESIS, V11, P1857, DOI 10.1093/carcin/11.10.1857
   Sone H, 1996, HEPATOLOGY, V23, P764, DOI 10.1053/jhep.1996.v23.pm0008666330
   SUZUKI K, 1993, CARCINOGENESIS, V14, P1881, DOI 10.1093/carcin/14.9.1881
   TKESHELASHVILI LK, 1991, J BIOL CHEM, V266, P6401
   Toyokuni S, 1996, FREE RADICAL BIO MED, V20, P859, DOI 10.1016/0891-5849(95)02184-1
   Toyokuni S, 1996, LAB INVEST, V75, P239
   TSUDA H, 1987, CARCINOGENESIS, V8, P711, DOI 10.1093/carcin/8.5.711
   WALSH KM, 1994, FUND APPL TOXICOL, V22, P65, DOI 10.1006/faat.1994.1009
   WU JS, 1994, NAT GENET, V7, P541, DOI 10.1038/ng0894-541
   YAMAMOTO F, 1993, JPN J CANCER RES, V84, P508, DOI 10.1111/j.1349-7006.1993.tb00168.x
   YEUNG RS, 1994, P NATL ACAD SCI USA, V91, P11413, DOI 10.1073/pnas.91.24.11413
   YOSHIDA MC, 1987, J HERED, V78, P361, DOI 10.1093/oxfordjournals.jhered.a110416
NR 37
TC 23
Z9 24
U1 0
U2 2
PU JAPANESE CANCER ASSOC
PI TOKYO
PA C/O JAPANESE FOUNDATION CANCER RESEARCH,1-37-1, KAMI-IKEBUKURO,
   TOSHIMA-KU, TOKYO, 170-0012, JAPAN
SN 0910-5050
J9 JPN J CANCER RES
JI Jpn. J. Cancer Res.
PD APR
PY 1999
VL 90
IS 4
BP 385
EP 392
DI 10.1111/j.1349-7006.1999.tb00759.x
PG 8
WC Oncology
WE Science Citation Index Expanded (SCI-EXPANDED)
SC Oncology
GA 191NN
UT WOS:000080028600004
PM 10363575
OA Bronze, Green Published
DA 2023-08-27
ER

PT J
AU Matsumoto, H
   Minami, H
   Yoshida, Y
AF Matsumoto, Hiroaki
   Minami, Hiroaki
   Yoshida, Yasuhisa
TI Lhermitte-Duclos Disease Treated Surgically in an Elderly Patient: Case
   Report and Literature Review
SO TURKISH NEUROSURGERY
LA English
DT Review
DE Dysplastic gangliocytoma; Elderly patient; Headache; Lhermitte-Duclos
   Disease
ID GANGLIOCYTOMA
AB A 75-year-old man with Lhermitte-Duclos Disease (LDD) manifesting as progressive headache is presented. Magnetic resonance imaging demonstrated a right cerebellar mass lesion with the characteristic "tiger-striped appearance A mild mass effect was evident at the medulla oblongata, accompanied by inferior displacement of the right cerebellar tonsil. Thus, tonsillar herniation was considered the cause of his headache and he underwent partial resection of the tumor to solve tonsillar herniation. His headache gradually improved. LDD in the elderly is quite rare. Several differences in the nature of the lesion are seen in the elderly, with tendencies toward a male predominance, hypervascularity, and low rates of association with Cowden disease. Moreover, partial resection to reduce mass effect can improve clinical symptoms without recurrence. In symptomatic LDD in the elderly, to avoid surgical complication, we recommend partial resection to reduce mass effect.
C1 [Matsumoto, Hiroaki; Minami, Hiroaki; Yoshida, Yasuhisa] Eisyokai Yoshida Hosp, Dept Neurosurg, Kobe, Hyogo, Japan.
RP Matsumoto, H (通讯作者)，Eisyokai Yoshida Hosp, Dept Neurosurg, Kobe, Hyogo, Japan.
EM hiroaki-matsu@umin.ac.jp
CR Afshar-Oromieh A, 2010, NEUROSURG REV, V33, P401, DOI 10.1007/s10143-010-0278-1
   Andres RH, 2009, CLIN NEUROPATHOL, V28, P83
   Goto Y, 2010, J NEURO-ONCOL, V97, P445, DOI 10.1007/s11060-009-0042-y
   Inoue T, 2007, BRAIN TUMOR PATHOL, V24, P25, DOI 10.1007/s10014-006-0211-z
   Ishizaki Ken-Ichi, 1997, Neurologia Medico-Chirurgica, V37, P403, DOI 10.2176/nmc.37.403
   Moonis G, 2004, NEURORADIOLOGY, V46, P351, DOI 10.1007/s00234-004-1190-6
   Nakagawa T, 2007, J NEURO-ONCOL, V84, P185, DOI 10.1007/s11060-007-9355-x
   Nowak DA, 2002, ACTA NEUROL SCAND, V105, P137, DOI 10.1034/j.1600-0404.2002.1r127.x
   Takei H, 2007, J NEUROSURG, V107, P137, DOI 10.3171/PED-07/08/137
   Yang MS, 2012, ACTA NEUROCHIR SUPPL, V113, P161, DOI 10.1007/978-3-7091-0923-6_32
   Zou YH, 2012, BRIT J NEUROSURG, V26, P99, DOI 10.3109/02688697.2011.591851
NR 11
TC 8
Z9 9
U1 0
U2 5
PU TURKISH NEUROSURGICAL SOC
PI BAHCELIEVLER
PA TASKENT CADDESI 13-4, BAHCELIEVLER, ANKARA 06500, TURKEY
SN 1019-5149
J9 TURK NEUROSURG
JI Turk. Neurosurg.
PD SEP
PY 2015
VL 25
IS 5
BP 783
EP 787
DI 10.5137/1019-5149.JTN.9835-13.2
PG 5
WC Clinical Neurology; Surgery
WE Science Citation Index Expanded (SCI-EXPANDED)
SC Neurosciences & Neurology; Surgery
GA DJ2YT
UT WOS:000374071900018
PM 26442547
OA Bronze
DA 2023-08-27
ER

PT J
AU Holliday, MA
   Kim, HJ
   Zalewski, CK
   Wafa, T
   Dewan, R
   King, KA
   Brewer, CC
   Butman, JA
   Asthagiri, AR
AF Holliday, Michael A.
   Kim, Hung Jeffrey
   Zalewski, Christopher K.
   Wafa, Talah
   Dewan, Ramita
   King, Kelly A.
   Brewer, Carmen C.
   Butman, John A.
   Asthagiri, Ashok R.
TI Audiovestibular Characteristics of Small Cochleovestibular Schwannomas
   in Neurofibromatosis Type 2
SO OTOLARYNGOLOGY-HEAD AND NECK SURGERY
LA English
DT Article
DE neurofibromatosis type 2; audiogram; ABER; ABR; vestibular tests; VEMP;
   caloric tests; MRI
ID EVOKED MYOGENIC POTENTIALS; VESTIBULAR-SCHWANNOMA; HEARING PRESERVATION;
   FOSSA APPROACH; GROWTH; ORIGIN
AB Objective. Describe the relationship between cochleovestibular schwannoma (CVS) volume, audiovestibular characteristics, and magnetic resonance imaging (MRI) findings in patients with neurofibromatosis type 2 (NF2).
   Study Design. Subgroup analysis of NF2 prospective natural history study from 2008 to 2011.
   Setting. Quaternary medical research institute.
   Subjects and Methods. NF2 patients with small treatment-naive CVSs (volume < 1000 mm(3)) by ear; N = 49 ears (32 patients). Cross-sectional analysis of the following parameters was performed: tumor size, auditory brainstem response (ABR), 4-frequency pure-tone average (4f-PTA; 0.5, 1, 2, and 4KHz), cervical vestibular evoked myogenic potential (cVEMP), caloric testing, 240 degrees velocity step test (VST), and MRI findings.
   Results. For all physiologic measures but the 4f-PTA, larger tumors correlated with abnormal responses (P <. 05). For abnormal ABR, mean tumor volume was 405 vs 151 mm 3 (P = .0007) for normal ABR. Similarly, larger tumors correlated with weak caloric responses (mean 521 vs 165 mm 3; P = .0007) and weak cVEMP (mean 357 vs 192 mm 3; P = .0262). Tumor volume was not significantly correlated with 4f-PTA. Elevated intralabyrinthine protein on MRI fluid-attenuated inversion recovery sequences was correlated with larger tumor volume (mean 333 vs 55 mm(3); P = .001) and abnormal ABR and 4f-PTA (P <. 05) but did not correlate with cVEMP, VST, or caloric responses.
   Conclusion. In our cohort, ABR, caloric response, cVEMP, and elevated intralabyrinthine protein correlated with tumor volume, but 4f-PTA did not. Abnormal ABR and 4f- PTA correlated with elevated intralabyrinthine protein. These findings may provide insight on the effect of small CVS on the inner ear and cochleovestibular nerves, which may aid in their optimal management.
C1 [Holliday, Michael A.; Kim, Hung Jeffrey] Georgetown Univ Hosp, Dept Otolaryngol Head & Neck Surg, Washington, DC 20007 USA.
   [Kim, Hung Jeffrey] Natl Inst Deafness & Other Commun Disorders, Off Clin Director, NIH, Bethesda, MD USA.
   [Zalewski, Christopher K.; Wafa, Talah; King, Kelly A.; Brewer, Carmen C.] Natl Inst Deafness & Other Commun Disorders, Audiol Unit, Otolaryngol Branch, NIH, Bethesda, MD USA.
   [Dewan, Ramita; Asthagiri, Ashok R.] NINDS, Surg Neurol Branch, NIH, Bethesda, MD 20892 USA.
   [Butman, John A.] NIH, Ctr Clin, Bethesda, MD 20892 USA.
C3 Georgetown University; National Institutes of Health (NIH) - USA; NIH
   National Institute on Deafness & Other Communication Disorders (NIDCD);
   National Institutes of Health (NIH) - USA; NIH National Institute on
   Deafness & Other Communication Disorders (NIDCD); National Institutes of
   Health (NIH) - USA; NIH National Institute of Neurological Disorders &
   Stroke (NINDS); National Institutes of Health (NIH) - USA; NIH Clinical
   Center (CC)
RP Holliday, MA (通讯作者)，Georgetown Univ Hosp, Dept Otolaryngol Head & Neck Surg, 1 Gorman,3800 Reservoir Rd NW, Washington, DC 20007 USA.
EM michael.a.holliday@gunet.georgetown.edu
RI Butman, John/J-2780-2013; Wafa, Talah/AAP-4151-2020; Butman, John
   A/A-2694-2008
OI Butman, John/0000-0002-1547-9195; 
FU National Institute of Neurologic Disorders and Stroke, National
   Institute on Deafness and Other Communication Disorders; Clinical Center
   at the National Institutes of Health
FX This research was supported by the Intramural Research Program of the
   National Institute of Neurologic Disorders and Stroke, National
   Institute on Deafness and Other Communication Disorders, and the
   Clinical Center at the National Institutes of Health. The funders had no
   role in study design, data collection and analysis, decision to publish,
   or preparation of the manuscript.
CR [Anonymous], BALANCE FUNCTION ASS
   Asthagiri AR, 2012, PLOS ONE, V7, DOI 10.1371/journal.pone.0046132
   Asthagiri AR, 2009, LANCET, V373, P1974, DOI 10.1016/S0140-6736(09)60259-2
   Baser ME, 2005, J MED GENET, V42, P903, DOI 10.1136/jmg.2005.031302
   Blakeley Jaishri O, 2012, Am J Med Genet A, V158A, P24, DOI 10.1002/ajmg.a.34359
   Brackmann DE, 2001, NEUROSURGERY, V49, P274, DOI 10.1097/00006123-200108000-00007
   Day AS, 2008, ACTA OTO-LARYNGOL, V128, P756, DOI 10.1080/00016480701749240
   Evans DGR, 2005, OTOL NEUROTOL, V26, P93, DOI 10.1097/00129492-200501000-00016
   Fisher LM, 2009, OTOL NEUROTOL, V30, P835, DOI 10.1097/MAO.0b013e3181b2364c
   Friedman RA, 2003, OTOLARYNG HEAD NECK, V129, P660, DOI 10.1016/j.otohns.2003.08.002
   Friedman RA, 2011, OTOL NEUROTOL, V32, P1530, DOI 10.1097/MAO.0b013e3182355855
   Hilton CW, 2011, OTOL NEUROTOL, V32, P132, DOI 10.1097/MAO.0b013e3182001c7d
   Lalwani AK, 1998, AM J OTOL, V19, P352
   Lapsiwala SB, 2002, J NEUROSURG, V96, P872, DOI 10.3171/jns.2002.96.5.0872
   LUNDIN P, 1992, J COMPUT ASSIST TOMO, V16, P519, DOI 10.1097/00004728-199207000-00004
   Lysaght AC, 2011, J PROTEOME RES, V10, P3845, DOI 10.1021/pr200346q
   Melhem ER, 1997, AM J ROENTGENOL, V169, P859, DOI 10.2214/ajr.169.3.9275912
   Murofushi T, 1998, ARCH OTOLARYNGOL, V124, P509, DOI 10.1001/archotol.124.5.509
   Nam SI, 2011, LARYNGOSCOPE, V121, P1548, DOI 10.1002/lary.21822
   Roosli C, 2012, OTOL NEUROTOL, V33, P473, DOI 10.1097/MAO.0b013e318248ee02
   Roosli C, 2012, AUDIOL NEURO-OTOL, V17, P121, DOI 10.1159/000331394
   Rosengren SM, 2010, CLIN NEUROPHYSIOL, V121, P636, DOI 10.1016/j.clinph.2009.10.016
   Schmidt RJ, 2001, ARCH OTOLARYNGOL, V127, P19, DOI 10.1001/archotol.127.1.19
   Slattery WH, 2005, OTOL NEUROTOL, V26, P733, DOI 10.1097/01.mao.0000169048.15889.80
   Tsutsumi T, 2000, AM J OTOL, V21, P712
   Tusa RJ, 1996, ACTA OTO-LARYNGOL, V116, P507, DOI 10.3109/00016489609137881
   Ushio M, 2009, ACTA OTO-LARYNGOL, V129, P1095, DOI 10.1080/00016480802552543
   Wang CP, 2005, ANN OTO RHINOL LARYN, V114, P69, DOI 10.1177/000348940511400113
NR 28
TC 0
Z9 0
U1 0
U2 4
PU SAGE PUBLICATIONS LTD
PI LONDON
PA 1 OLIVERS YARD, 55 CITY ROAD, LONDON EC1Y 1SP, ENGLAND
SN 0194-5998
EI 1097-6817
J9 OTOLARYNG HEAD NECK
JI Otolaryngol. Head Neck Surg.
PD JUL
PY 2014
VL 151
IS 1
BP 117
EP 124
DI 10.1177/0194599814529081
PG 8
WC Otorhinolaryngology; Surgery
WE Science Citation Index Expanded (SCI-EXPANDED)
SC Otorhinolaryngology; Surgery
GA AN2YQ
UT WOS:000340452400020
DA 2023-08-27
ER

PT J
AU Strauss, C
   Prell, J
   Rampp, S
   Romstock, J
AF Strauss, Christian
   Prell, Julian
   Rampp, Stefan
   Romstoeck, Johann
TI Split facial nerve course in vestibular schwannomas
SO JOURNAL OF NEUROSURGERY
LA English
DT Article
DE vestibular schwannoma; facial nerve; electrical stimulation;
   intraoperative electromyography; neurophysiological monitoring
ID ACOUSTIC NEUROMA SURGERY; HEARING PRESERVATION; INTERMEDIUS; REMOVAL;
   ELECTROMYOGRAPHY; RADIOSURGERY; NEURINOMAS; OUTCOMES
AB Object. The facial nerve in vestibular schwannomas (VSs) is located on the ventral tumor surface in more than 90% of cases; other courses are rare. A split facial nerve course with two distinct bundles has thus far been described exclusively for medial extrameatal tumors.
   Methods. Between 1996 and 2005, 16 consecutive cases of 241 surgically treated VSs were observed to have distinct splitting of the facial nerve. The mean tumor size measured 27 mm. In one third of the cases, intrameatal tumor extension with obliteration of the fundus was documented. All patients underwent extensive intraoperative neurophysiological monitoring using multichannel clectromyography recordings. Patients were reevaluated 12 months after surgery.
   In all 16 patients, distinct splitting of the facial nerve was demonstrated. The major portion of the facial nerve followed a typical course on the ventral tumor surface. The smaller nerve portion in all cases ran parallel to the brainstem up to the level of the trigeminal root exit zone and crossed on the cranial tumor pole to the internal auditory canal. The two nerve portions rejoined at the level of the porus acusticus. The smaller portion carried fibers exclusively to the orbicularis oris muscle, whereas the major portion supplied all three branches of the facial nerve.
   Conclusions. In VSs, an aberrant course with distinct splitting of the facial nerve adds considerably to the surgical challenge. Long-term facial nerve results are excellent with extensive neurophysiological monitoring, which allows the differentiation and identification of aberrant facial nerve fibers and avoids additional-risks to facial nerve preservation.
C1 Univ Halle Wittenberg, Dept Neurosurg, D-06097 Halle, Germany.
   Univ Erlangen Nurnberg, Dept Neurosurg, Erlangen, Germany.
C3 Martin Luther University Halle Wittenberg; University of Erlangen
   Nuremberg
RP Strauss, C (通讯作者)，Univ Halle Wittenberg, Dept Neurosurg, Ernst Grube Str 40, D-06097 Halle, Germany.
EM christian.strauss@medizin.uni-halle.de
RI Rampp, Stefan/J-9386-2019
OI Rampp, Stefan/0000-0002-4826-1520
CR Anderson DE, 2005, J NEUROSURG, V102, P643, DOI 10.3171/jns.2005.102.4.0643
   [Anonymous], 1995, Otolaryngol Head Neck Surg, V113, P179
   Ashram YA, 2005, OTOL NEUROTOL, V26, P274, DOI 10.1097/00129492-200503000-00026
   Charabi S, 2000, LARYNGOSCOPE, V110, P1720, DOI 10.1097/00005537-200010000-00030
   Ciric I, 2005, NEUROSURGERY, V56, P560, DOI 10.1227/01.NEU.0000154059.34990.B8
   Fahlbusch R, 1998, ACTA NEUROCHIR, V140, P771, DOI 10.1007/s007010050178
   Grayeli AB, 2005, OTOL NEUROTOL, V26, P114, DOI 10.1097/00129492-200501000-00021
   Hasegawa T, 2005, J NEUROSURG, V102, P10, DOI 10.3171/jns.2005.102.1.0010
   HITSELBERGER WE, 1966, ARCHIV OTOLARYNGOL, V83, P218
   HOUSE JW, 1985, OTOLARYNG HEAD NECK, V93, P146, DOI 10.1177/019459988509300202
   Inamasu J, 2000, ACTA OTO-LARYNGOL, V120, P623, DOI 10.1080/000164800750000441
   IRVING RM, 1995, LARYNGOSCOPE, V105, P809, DOI 10.1288/00005537-199508000-00007
   Kaylie DM, 2000, LARYNGOSCOPE, V110, P1850, DOI 10.1097/00005537-200011000-00016
   Koerbel Andrei, 2005, Neurosurg Focus, V18, pe10
   Koos WT, 1998, J NEUROSURG, V88, P506, DOI 10.3171/jns.1998.88.3.0506
   KOOS WT, 1993, COLOR ATLAS MICRONEU, P554
   Limb CJ, 2005, LARYNGOSCOPE, V115, P93, DOI 10.1097/01.mlg.0000150686.93011.49
   Lunsford LD, 2005, J NEUROSURG, V102, P195, DOI 10.3171/jns.2005.102.s_supplement.0195
   MAY M, 2000, FACIAL NERVE, P41
   Nakao Y, 2001, OTOL NEUROTOL, V22, P554, DOI 10.1097/00129492-200107000-00024
   Raftopoulos C, 2005, ACTA NEUROCHIR, V147, P697, DOI 10.1007/s00701-005-0544-0
   RHOTON AL, 1968, J NEUROSURG, V29, P609, DOI 10.3171/jns.1968.29.6.0609
   Romstock J, 2000, J NEUROSURG, V93, P586, DOI 10.3171/jns.2000.93.4.0586
   Samii M, 1997, NEUROSURGERY, V40, P684, DOI 10.1097/00006123-199704000-00006
   Sampath P, 1997, J NEUROSURG, V87, P60, DOI 10.3171/jns.1997.87.1.0060
   Sampath P, 2000, J NEUROSURG, V92, P70, DOI 10.3171/jns.2000.92.1.0070
   Strauss C, 2002, J NEUROSURG, V97, P1083, DOI 10.3171/jns.2002.97.5.1083
   Strauss C, 2001, J NEUROSURG, V95, P771, DOI 10.3171/jns.2001.95.5.0771
   TAHA JM, 1995, J NEUROSURG, V83, P994, DOI 10.3171/jns.1995.83.6.0994
   TOS M, 1992, ARCH OTOLARYNGOL, V118, P127
   Wedekind C, 2001, J NEUROSURG, V95, P974, DOI 10.3171/jns.2001.95.6.0974
NR 31
TC 14
Z9 14
U1 0
U2 0
PU AMER ASSOC NEUROLOGICAL SURGEONS
PI CHARLOTTESVILLE
PA UNIV VIRGINIA, 1224 WEST MAIN ST, STE 450, CHARLOTTESVILLE, VA 22903 USA
SN 0022-3085
J9 J NEUROSURG
JI J. Neurosurg.
PD NOV
PY 2006
VL 105
IS 5
BP 698
EP 705
DI 10.3171/jns.2006.105.5.698
PG 8
WC Clinical Neurology; Surgery
WE Science Citation Index Expanded (SCI-EXPANDED)
SC Neurosciences & Neurology; Surgery
GA 100OS
UT WOS:000241679000010
PM 17121130
DA 2023-08-27
ER

PT J
AU Landy, HJ
   Markoe, AM
   Wu, XD
   Patchen, SJ
   Reis, IM
   Takita, C
   Abdel-Wahab, MM
   Wen, BC
   Wolfson, AH
   Huang, DT
AF Landy, HJ
   Markoe, AM
   Wu, XD
   Patchen, SJ
   Reis, IM
   Takita, C
   Abdel-Wahab, MM
   Wen, BC
   Wolfson, AH
   Huang, DT
TI Safety and efficacy of tiered limited-dose gamma knife stereotactic
   radiosurgery for unilateral acoustic neuroma
SO STEREOTACTIC AND FUNCTIONAL NEUROSURGERY
LA English
DT Article
DE acoustic neuroma; gamma knife; stereotactic radiosurgery
ID VESTIBULAR SCHWANNOMAS; EXPERIENCE; COMPLICATIONS
AB Stereotactic radiosurgery has become a more widely employed modality of treatment for acoustic neuromas, but controversy still arises regarding the safety and efficacy of the technique. In general, radiation doses have been reduced over time. Since beginning treatments of acoustic neuromas with the Gamma Knife at the University of Miami/Jackson Memorial Medical Center in 1994, a dose regimen was adopted by the first author employing limited doses selected on the basis of tumor size with the anterior and medial regions of the prescription isodose surface kept just inside the gadolinium-enhanced limit of the tumor, in order to protect the facial nerve and brainstem. The records of patients treated for unilateral tumors were retrospectively reviewed. Fifty-two patients, aged 23 - 83 years, were treated with peripheral tumor doses of 10 - 14 Gy at the 45 - 70% isodoses. No patient developed new facial weakness or sensory loss; 3 patients had minor transient facial twitching within a few months of treatment. Of 34 patients followed more than 1 year ( range 14 - 100 months, mean 43.4 months, median 37 months), 17 tumors reduced in size, 16 remained unchanged, and 1 increased in size. One patient, who had radiosurgery as planned postoperative adjuvant treatment after partial resection of a large tumor, developed an enlarging peritumoral arachnoid cyst that required surgical resection 79 months after radiosurgery. Patients with good pretreatment hearing retained approximately the same subjective level of hearing. Very good control of unilateral acoustic neuroma has been achieved by a limited-dose scheme that produces minimal complications, but due to the frequently indolent course of these tumors, continued long-term monitoring will be necessary. Copyright (C) 2004 S. Karger AG, Basel.
C1 Univ Miami, Sch Med, Dept Neurol Surg, Lois Pope LIFE Ctr, Miami, FL 33136 USA.
   Univ Miami, Sch Med, Dept Radiat Oncol, Miami, FL 33136 USA.
   Univ Miami, Sch Med, Dept Epidemiol & Publ Hlth, Miami, FL 33136 USA.
C3 University of Miami; University of Miami; University of Miami
RP Landy, HJ (通讯作者)，Univ Miami, Sch Med, Dept Neurol Surg, Lois Pope LIFE Ctr, 1095 NW 14 Terrace, Miami, FL 33136 USA.
EM hlandy@med.miami.edu
RI Abdel-Wahab, May/HJP-4672-2023
OI Abdel-wahab, May/0000-0002-5415-1387
CR Borden JA, 2002, J NEUROSURG, V97, P445, DOI 10.3171/jns.2002.97.supplement_5.0445
   Deen HG, 1996, NEUROSURGERY, V39, P260, DOI 10.1097/00006123-199608000-00005
   Flickinger JC, 2001, J NEUROSURG, V94, P1, DOI 10.3171/jns.2001.94.1.0001
   Hirato M, 1996, STEREOT FUNCT NEUROS, V66, P134, DOI 10.1159/000099803
   Iwai Y, 2003, NEUROSURGERY, V53, P282, DOI 10.1227/01.NEU.0000073416.22608.B3
   Kondziolka D, 1998, NEW ENGL J MED, V339, P1426, DOI 10.1056/NEJM199811123392003
   LINSKEY ME, 1990, NEUROSURGERY, V26, P736, DOI 10.1227/00006123-199005000-00002
   LUNSFORD LD, 1993, ACTA NEUROCHIR WIEN, V122, P164
   Miller RC, 1999, INT J RADIAT ONCOL, V43, P305, DOI 10.1016/S0360-3016(98)00397-6
   Noren G, 1998, STEREOT FUNCT NEUROS, V70, P65, DOI 10.1159/000056408
   NOREN G, 1993, ACTA NEUROCHIR, P104
   NOREN G, 1993, ACTA NEUROCHIR WIEN, V122, P165
   Pannar M.K.B., 1995, SURVIVAL ANAL PRACTI
   Petit JH, 2001, NEUROSURGERY, V49, P1299, DOI 10.1097/00006123-200112000-00003
   Prasad D, 2000, J NEUROSURG, V92, P745, DOI 10.3171/jns.2000.92.5.0745
   Tago M, 2000, J NEUROSURG, V93, P78, DOI 10.3171/jns.2000.93.supplement_3.0078
   Unger F, 2002, ACT NEUR S, V84, P77
   Vermeulen S, 1998, STEREOT FUNCT NEUROS, V70, P80, DOI 10.1159/000056410
NR 18
TC 13
Z9 14
U1 0
U2 0
PU KARGER
PI BASEL
PA ALLSCHWILERSTRASSE 10, CH-4009 BASEL, SWITZERLAND
SN 1011-6125
EI 1423-0372
J9 STEREOT FUNCT NEUROS
JI Stereotact. Funct. Neurosurg.
PY 2004
VL 82
IS 4
BP 147
EP 152
DI 10.1159/000081347
PG 6
WC Neurosciences; Neuroimaging; Surgery
WE Science Citation Index Expanded (SCI-EXPANDED)
SC Neurosciences & Neurology; Surgery
GA 883XA
UT WOS:000226047800003
PM 15467382
DA 2023-08-27
ER

PT J
AU Yang, WQ
   Mei, XS
   Li, XL
   Zhou, YQ
   Zhong, JT
   Liu, HY
   Li, L
   Hu, HY
AF Yang, Weiqiang
   Mei, Xueshuang
   Li, Xiaoling
   Zhou, Yaqi
   Zhong, Jiatao
   Liu, Hongyu
   Li, Lu
   Hu, Hongyi
TI The prevalence and clinical characteristics of vestibular schwannoma
   among patients treated as sudden sensorineural hearing loss: A 10-year
   retrospective study in southern China
SO AMERICAN JOURNAL OF OTOLARYNGOLOGY
LA English
DT Article
ID ACOUSTIC NEUROMA
AB Purpose: To review the prevalence and clinical characteristics of vestibular schwannoma (VS) in patients with sudden sensorineural hearing loss (SSNHL) in southern China.
   Materials and methods: This study examined the medical records and MRI findings of all the 1249 patients diagnosed with SSNHL between May 2009 and April 2019 in the Division of Otolaryngology at Peking University Shenzhen Hospital.
   Results: Among the 1249 patients with SSNHL, VS was found in 14 (1.12%). Among 14 patients, 11 (78.6%) complained of tinnitus and 3 patients (21.4%) complained of dizziness as accompanying symptoms. There was one patient with SSNHL in right ear who had an incidental finding of VS in the contralateral ear. 2 patients (14.3%) had normal auditory brainstem response (ABR) test and 3 patients (21.4%) had hearing recovery. The size of tumors ranged from 6.1 mm to 24.2 mm, with 7 grade 1 tumors, 4 grade 2 tumors, and 3 grade 3 tumors. The total MRI screening cost was $130,857 and the average MRI cost for identifying a VS patient was $9346.
   Conclusion: The prevalence of VS among patients treated as SSNHL was 1.12%. Predicting the risk of VS in SSNHL by the audiogram patterns, pure tone audiometry or hearing recovery is not relivable. Compared with ABR, MRI is more suitable for the assessment of VS in patients with SSNHL in China.
C1 [Yang, Weiqiang; Mei, Xueshuang; Zhou, Yaqi; Zhong, Jiatao; Liu, Hongyu; Li, Lu; Hu, Hongyi] Peking Univ, Dept Otorhinolaryngol, Shenzhen Hosp, Shenzhen 510080, Peoples R China.
   [Yang, Weiqiang; Mei, Xueshuang; Zhou, Yaqi; Zhong, Jiatao; Liu, Hongyu; Hu, Hongyi] Hearing & Balance Funct Med Engn Lab, Shenzhen, Peoples R China.
   [Li, Xiaoling] Sun Yat Sen Univ, Affiliated Hosp 8, Community Hlth Serv Management Ctr, Shenzhen, Peoples R China.
C3 Peking University; Sun Yat Sen University
RP Hu, HY (通讯作者)，Peking Univ, Dept Otorhinolaryngol, Shenzhen Hosp, Shenzhen 510080, Peoples R China.
EM huhongyi2006@outlook.com
RI Zhou, Yu/HHN-3071-2022
FU Shenzhen Sanming Project [SZSM201612076]; Scientific Research Project of
   Peking University Shenzhen Hospital [LCYJ2017003]
FX This study was supported by Shenzhen Sanming Project (NO. SZSM201612076)
   and Scientific Research Project of Peking University Shenzhen Hospital
   (LCYJ2017003).
CR Aarnisalo AA, 2004, OTOL NEUROTOL, V25, P245, DOI 10.1097/00129492-200405000-00008
   Alexander TH, 2013, OTOL NEUROTOL, V34, P1586, DOI 10.1097/MAO.0000000000000222
   BYL FM, 1977, LARYNGOSCOPE, V87, P817, DOI 10.1002/lary.5540870515
   Chandrasekhar SS, 2019, OTOLARYNG HEAD NECK, V161, P195, DOI 10.1177/0194599819859883
   Chandrasekhar SS, 2019, OTOLARYNG HEAD NECK, V161, pS1, DOI 10.1177/0194599819859885
   Daniels RL, 1998, OTOLARYNG HEAD NECK, V119, P364, DOI 10.1016/S0194-5998(98)70080-4
   Doris L, 2005, ARCH OTOLARYNGOL, V131, P241, DOI 10.1001/archotol.131.3.241
   Fortnum H, 2009, HEALTH TECHNOL ASSES, V13, P1, DOI 10.3310/hta13180
   Fujita T, 2019, AURIS NASUS LARYNX, V46, P78, DOI 10.1016/j.anl.2018.06.008
   Kanzaki J, 2003, OTOL NEUROTOL, V24, P642, DOI 10.1097/00129492-200307000-00019
   Lee JD, 2011, SKULL BASE-INTERD AP, V21, P75, DOI 10.1055/s-0030-1261257
   MATTOX DE, 1977, ANN OTO RHINOL LARYN, V86, P463, DOI 10.1177/000348947708600406
   Moffat D A, 1995, Clin Oncol (R Coll Radiol), V7, P28, DOI 10.1016/S0936-6555(05)80632-6
   MUSIEK FE, 1986, OTOLARYNG HEAD NECK, V94, P568
   Nadol JB, 1996, AM J OTOL, V17, P312
   Nageris BI, 2003, ANN OTO RHINOL LARYN, V112, P395, DOI 10.1177/000348940311200501
   Neff BA, 2006, OTOL NEUROTOL, V27, P197, DOI 10.1097/01.mao.0000180484.24242.54
   Nosrati-Zarenoe R, 2010, ACTA OTO-LARYNGOL, V130, P384, DOI [10.1080/00016480903161541, 10.3109/00016480903161541]
   Penido Norma de Oliveira, 2005, Rev. Bras. Otorrinolaringol., V71, P633, DOI 10.1590/S0034-72992005000500014
   Ramos Hugo Valter Lisboa, 2005, Rev. Bras. Otorrinolaringol., V71, P422, DOI 10.1590/S0034-72992005000400004
   Rauch SD, 2008, NEW ENGL J MED, V359, P833, DOI 10.1056/NEJMcp0802129
   Robinette MS, 2000, ARCH OTOLARYNGOL, V126, P963, DOI 10.1001/archotol.126.8.963
   SAUNDERS JE, 1995, OTOLARYNG HEAD NECK, V113, P23, DOI 10.1016/S0194-5998(95)70140-0
   Sauvaget E, 2005, ACTA OTO-LARYNGOL, V125, P592, DOI 10.1080/00016480510030246
   SHEEHY J L, 1960, Laryngoscope, V70, P885
   Smith DR, 2019, NEUROSURGERY, V85, pE1084, DOI 10.1093/neuros/nyz229
   Stachler RJ, 2012, OTOLARYNG HEAD NECK, V146, pS1, DOI 10.1177/0194599812436449
   Suzuki M, 2010, ANN OTO RHINOL LARYN, V119, P615, DOI 10.1177/000348941011900908
   Sweeney AD, 2018, NEUROSURGERY, V82, pE29, DOI 10.1093/neuros/nyx509
   Thapa PB, 2019, WORLD J ONCOL, V10, P118, DOI 10.14740/wjon1195
   Wilson YL, 2010, LARYNGOSCOPE, V120, P1832, DOI 10.1002/lary.20933
   Wu Hao, 2016, World J Otorhinolaryngol Head Neck Surg, V2, P234, DOI 10.1016/j.wjorl.2016.10.002
NR 32
TC 3
Z9 5
U1 1
U2 6
PU W B SAUNDERS CO-ELSEVIER INC
PI PHILADELPHIA
PA 1600 JOHN F KENNEDY BOULEVARD, STE 1800, PHILADELPHIA, PA 19103-2899 USA
SN 0196-0709
EI 1532-818X
J9 AM J OTOLARYNG
JI Am. J. Otolaryngol.
PD JUL-AUG
PY 2020
VL 41
IS 4
AR 102452
DI 10.1016/j.amjoto.2020.102452
PG 4
WC Otorhinolaryngology
WE Science Citation Index Expanded (SCI-EXPANDED)
SC Otorhinolaryngology
GA MC5YR
UT WOS:000543362600006
PM 32234257
OA hybrid
DA 2023-08-27
ER

PT J
AU Saito, H
   Yoshida, T
   Yamazaki, H
   Suzuki, N
AF Saito, H.
   Yoshida, T.
   Yamazaki, H.
   Suzuki, N.
TI Conditional N-rasG12V expression promotes manifestations of neuro.
   bromatosis in a mouse model
SO ONCOGENE
LA English
DT Article
DE neurofibromatosis type 1; neurofibromatosis type 2; N-Ras
ID SUPPRESSOR GENE-PRODUCT; NEUROFIBROMATOSIS; RAS; INHIBITION; MERLIN;
   DEFICIENCY; PROTEIN; GROWTH; NF1; P53
AB Human clinical neurofibromatosis type 1 (NF1) and type 2 (NF2) result from mutations and inactivation of neurofibromin and merlin genes, respectively, which negatively regulate Ras pathways. To evaluate the contribution of N-Ras activity to the development of NF, we generated a novel transgenic mouse expressing oncogenic N-ras specifically in central nerve cells, neural crest-derived cells and lens epithelial cells. Soon after birth, the mouse skin showed hyperpigmentation of the epidermis and melanin-laden macrophages in the dermis, as observed in the cafe-au-lait spots of human cases. At 3 months of age, all the mice had neurofibromas in the skin and neurofibroma-like tumors with structure similar to Wagner Meissner bodies in the adrenal medulla. At 4 months of age, all the mice developed subcapsular cataract. In the 5th month, some developed protruding dermal neurofibromas involving subcutaneous fat. However, plexiform neurofibroma, schwannoma, astrocytoma and pheochromocytoma were not observed in the mice, suggesting a requirement for signal(s) other than the activated N-Ras pathway to induce these tumors. Thus, the activated N-Ras signal may be a main pathway for the development of the disease phenotypes characteristic of NF.
C1 Mie Univ, Life Sci Res Ctr, Dept Anim Genom, Funct Genom Inst, Tsu, Mie 5148507, Japan.
   Mie Univ, Grad Sch Med, Dept Pathol & Matrix Biol, Tsu, Mie 514, Japan.
   Mie Univ, Grad Sch Med, Dept Physiol & Regenerat Med, Tsu, Mie 514, Japan.
C3 Mie University; Mie University; Mie University
RP Suzuki, N (通讯作者)，Mie Univ, Life Sci Res Ctr, Dept Anim Genom, Funct Genom Inst, 2-174 Edobashi, Tsu, Mie 5148507, Japan.
EM nsuzuki@doc.medic.mie-u.ac.jp
RI Yoshida, Toshimichi/H-6204-2013
OI Yoshida, Toshimichi/0000-0001-8935-8217
CR [Anonymous], CONST POL EC
   Bajenaru ML, 2002, MOL CELL BIOL, V22, P5100, DOI 10.1128/MCB.22.14.5100-5113.2002
   BASU TN, 1992, NATURE, V356, P713, DOI 10.1038/356713a0
   Chadee DN, 2006, P NATL ACAD SCI USA, V103, P4463, DOI 10.1073/pnas.0510651103
   ENZINGER FM, 1988, SOFT TISSUE TUMOR, P852
   Evans DGR, 2000, J MED GENET, V37, P897, DOI 10.1136/jmg.37.12.897
   Giovannini M, 2000, GENE DEV, V14, P1617
   Hogan B., 1994, MANIPULATING MOUSE E
   Ikeda K, 1999, J NEUROSURG, V91, P85, DOI 10.3171/jns.1999.91.1.0085
   Kunisada T, 2000, MECH DEVELOP, V94, P67, DOI 10.1016/S0925-4773(00)00308-7
   Lakkis MM, 1999, DEV BIOL, V212, P80, DOI 10.1006/dbio.1999.9327
   Lim JY, 2003, BIOCHEM BIOPH RES CO, V302, P238, DOI 10.1016/S0006-291X(03)00124-4
   Malumbres M, 1998, FRONT BIOSCI-LANDMRK, V3, P887
   Mattingly RR, 2006, J PHARMACOL EXP THER, V316, P456, DOI 10.1124/jpet.105.091454
   McClatchey AI, 1997, GENE DEV, V11, P1253, DOI 10.1101/gad.11.10.1253
   Morrison H, 2001, GENE DEV, V15, P968, DOI 10.1101/gad.189601
   North K, 2000, AM J MED GENET, V97, P119, DOI 10.1002/1096-8628(200022)97:2<119::AID-AJMG3>3.0.CO;2-3
   Patton EE, 2005, CURR BIOL, V15, P249, DOI 10.1016/j.cub.2005.01.031
   Reed N, 2001, TRENDS MOL MED, V7, P157, DOI 10.1016/S1471-4914(01)01955-4
   Saito H, 2005, BIOCHEM BIOPH RES CO, V331, P1216, DOI 10.1016/j.bbrc.2005.04.043
   SATO N, 1992, J CELL SCI, V103, P131
   TIKOO A, 1994, J BIOL CHEM, V269, P23387
   TSUKAMOTO K, 1992, EMBO J, V11, P519, DOI 10.1002/j.1460-2075.1992.tb05082.x
   Tsumura H, 2006, ONCOGENE, V25, P7673, DOI 10.1038/sj.onc.1209749
   Voice JK, 1999, J BIOL CHEM, V274, P17164, DOI 10.1074/jbc.274.24.17164
   Zhu Y, 2002, SCIENCE, V296, P920, DOI 10.1126/science.1068452
NR 26
TC 15
Z9 15
U1 0
U2 1
PU NATURE PUBLISHING GROUP
PI LONDON
PA MACMILLAN BUILDING, 4 CRINAN ST, LONDON N1 9XW, ENGLAND
SN 0950-9232
EI 1476-5594
J9 ONCOGENE
JI Oncogene
PD JUL 12
PY 2007
VL 26
IS 32
BP 4714
EP 4719
DI 10.1038/sj.onc.1210250
PG 6
WC Biochemistry & Molecular Biology; Oncology; Cell Biology; Genetics &
   Heredity
WE Science Citation Index Expanded (SCI-EXPANDED)
SC Biochemistry & Molecular Biology; Oncology; Cell Biology; Genetics &
   Heredity
GA 190DJ
UT WOS:000248037900011
PM 17237809
OA Bronze
DA 2023-08-27
ER

PT J
AU Kovi, RC
   Wunschmann, A
   Armien, AG
   Hall, K
   Carlson, T
   Shivers, J
   Oglesbee, MJ
AF Kovi, R. C.
   Wuenschmann, A.
   Armien, A. G.
   Hall, K.
   Carlson, T.
   Shivers, J.
   Oglesbee, M. J.
TI Spinal Meningeal Oligodendrogliomatosis in Two Boxer Dogs
SO VETERINARY PATHOLOGY
LA English
DT Article
DE dog diseases; immunohistochemistry; leptomeninges; neoplasms;
   oligodendrogliomatosis; spinal cord
ID CANINE; TUMORS
AB Two Boxer dogs developed progressive ataxia in association with a neoplastic infiltration of the spinal leptomeninges. In the first dog, the leptomeningeal neoplasm encompassed the entire cord and the ventral aspect of the brainstem and extended bilaterally into the piriform lobes. In the second, the neoplasm surrounded the C1-C3 segments of the spinal cord and the brainstem without involvement of the brain or spinal cord parenchyma. In both dogs, the neoplastic cells had variably distinct cell borders, clear to eosinophilic cytoplasm, and a round to ovoid hyperchromatic nucleus. Neoplastic cells were immunopositive for Olig2 and doublecortin in both dogs and for vimentin in one dog but were immunonegative for glial fibrillary acidic protein, S-100, CD34, E-cadherin, cytokeratin, CD3, and CD20. The morphological and immunohistochemical features of the neoplastic cells were consistent with an oligodendrocyte lineage. This hitherto poorly recognized neoplasm in dogs is analogous to human leptomeningeal oligodendrogliomatosis.
C1 [Kovi, R. C.; Wuenschmann, A.; Armien, A. G.; Shivers, J.] Univ Minnesota, Dept Vet Populat Med, Minnesota Vet Diagnost Lab, St Paul, MN 55108 USA.
   [Hall, K.] Univ Minnesota, St Paul, MN 55108 USA.
   [Carlson, T.; Oglesbee, M. J.] Ohio State Univ, Dept Vet Biosci, Columbus, OH 43210 USA.
C3 University of Minnesota System; University of Minnesota Twin Cities;
   University of Minnesota System; University of Minnesota Twin Cities;
   University System of Ohio; Ohio State University
RP Kovi, RC (通讯作者)，Univ Minnesota, Dept Vet Populat Med, Minnesota Vet Diagnost Lab, 1333 Gortner Ave, St Paul, MN 55108 USA.
EM rckovi@umn.edu
RI Hall, Kelly/AAE-3901-2019
OI Hall, Kelly/0000-0001-5399-932X
CR COOPER IS, 1951, J NEUROPATH EXP NEUR, V10, P16
   Daou MC, 2005, ACTA NEUROPATHOL, V110, P472, DOI 10.1007/s00401-005-1070-0
   Ide T, 2011, VET PATHOL, V48, P292, DOI 10.1177/0300985810389312
   Ide T, 2010, VET PATHOL, V47, P741, DOI 10.1177/0300985810363486
   Mamom T, 2004, VET PATHOL, V41, P524, DOI 10.1354/vp.41-5-524
   Mathews MS, 2009, J NEURO-ONCOL, V94, P275, DOI 10.1007/s11060-009-9821-8
   Mokhtari K, 2005, NEUROPATH APPL NEURO, V31, P62, DOI 10.1111/j.1365-2990.2004.00612.x
   Park Chun-Ho, 2003, J Vet Sci, V4, P195
   Ramos-Vara JA, 2010, VET PATHOL, V47, P725, DOI 10.1177/0300985810364528
   Snyder JM, 2006, J VET INTERN MED, V20, P669, DOI 10.1892/0891-6640(2006)20[669:CIPNC]2.0.CO;2
NR 10
TC 9
Z9 9
U1 0
U2 4
PU SAGE PUBLICATIONS INC
PI THOUSAND OAKS
PA 2455 TELLER RD, THOUSAND OAKS, CA 91320 USA
SN 0300-9858
EI 1544-2217
J9 VET PATHOL
JI Vet. Pathol.
PD SEP
PY 2013
VL 50
IS 5
BP 761
EP 764
DI 10.1177/0300985813476056
PG 4
WC Pathology; Veterinary Sciences
WE Science Citation Index Expanded (SCI-EXPANDED)
SC Pathology; Veterinary Sciences
GA 245PI
UT WOS:000326475500007
PM 23381922
OA Bronze
DA 2023-08-27
ER

PT J
AU Fisher, PG
   Tihan, T
   Goldthwaite, PT
   Wharam, MD
   Carson, BS
   Weingart, JD
   Repka, MX
   Cohen, KJ
   Burger, PC
AF Fisher, Paul G.
   Tihan, Tarik
   Goldthwaite, Patricia T.
   Wharam, Moody D.
   Carson, Benjamin S.
   Weingart, Jon D.
   Repka, Michael X.
   Cohen, Kenneth J.
   Burger, Peter C.
TI Outcome analysis of childhood low-grade astrocytomas
SO PEDIATRIC BLOOD & CANCER
LA English
DT Article
DE low-grade pilocytic diffuse astrocytoma
ID OPTIC PATHWAY TUMORS; NATURAL-HISTORY; CEREBRAL HEMISPHERES; CHIASMATIC
   GLIOMAS; CHILDREN; NEUROFIBROMATOSIS; EXPERIENCE; CHEMOTHERAPY;
   MANAGEMENT; RESECTION
AB Background. We aimed to determine the long-term natural history of low-grade astrocytomas (LGA) in children, with respect to pathology, and to evaluate influence of treatment on survival. Patients and Methods. A consecutive cohort of patients <= 21 years with surgically confirmed LGA from 1965 to 1996 was assembled. All available pathology specimens were reviewed, masked to original diagnosis, patient data, and neuroimaging. Results. Two hundred seventy-eight children (160 males; mean age 9.1 years; tumor location: 77 cerebrum, 62 cerebellum, 51 hypothalamic, 30 thalamus, 9 ventricle, 40 brainstem, and 9 spine) were assessed. Among 246 specimens reviewed, diagnoses were 135 pilocytic astrocytoma (PA), 27 diffuse astrocytoma (DA), 75 unclassifiable well-differentiated astrocytoma (NOS), and 9 subependymal giant cell astrocytoma. At 5 and 10 years from initial surgery, for all LGA overall survival (OS) was 87% and 83%, while progression-free survival (PFS) was 55% and 42%, respectively. Original pathology diagnoses did not predict PFS (P=0.47), but reviewed diagnoses were significantly associated with PFS (P=0.007). Reviewed diagnoses were highly associated with OS (P < 0.0001), with 5-year OS for PA 96%, DA 48%, and NOS 86%; these differences remained significant when stratified by location or extent of resection. Among patients with residual tumor after surgery, 5-year PFS was 48% with observation alone (n=114), no different (P=0.32) from that achieved with immediate irradiation (n=86). Conclusion. LGA, particularly PA, have excellent long-term OS. While tumor location and resection extent affect outcome, pathologic diagnosis when carefully interpreted significantly influences long-term survival. Immediate postoperative irradiation does not confer an advantage in delaying first progression in children with residual PA.
C1 [Fisher, Paul G.] Stanford Univ, Ctr Canc, Dept Neurol, Palo Alto, CA 94305 USA.
   [Fisher, Paul G.] Stanford Univ, Ctr Canc, Dept Pediat, Palo Alto, CA 94305 USA.
   [Fisher, Paul G.] Stanford Univ, Ctr Canc, Dept Neurosurg & Human Biol, Palo Alto, CA 94305 USA.
   [Tihan, Tarik] Univ Calif San Francisco, Dept Pathol, San Francisco, CA 94143 USA.
   [Goldthwaite, Patricia T.; Burger, Peter C.] Johns Hopkins Univ, Sch Med, Dept Pathol, Baltimore, MD 21205 USA.
   [Wharam, Moody D.; Carson, Benjamin S.; Cohen, Kenneth J.; Burger, Peter C.] Johns Hopkins Univ, Sch Med, Dept Oncol, Baltimore, MD 21205 USA.
   [Wharam, Moody D.] Johns Hopkins Univ, Sch Med, Dept Radiol, Baltimore, MD 21205 USA.
   [Wharam, Moody D.; Carson, Benjamin S.; Repka, Michael X.; Cohen, Kenneth J.] Johns Hopkins Univ, Sch Med, Dept Pediat, Baltimore, MD 21205 USA.
   [Wharam, Moody D.; Carson, Benjamin S.; Weingart, Jon D.; Burger, Peter C.] Johns Hopkins Univ, Sch Med, Dept Neurosurg, Baltimore, MD 21205 USA.
   [Repka, Michael X.] Johns Hopkins Univ, Sch Med, Dept Ophthalmol, Baltimore, MD 21205 USA.
C3 Stanford University; Stanford University; Stanford University;
   University of California System; University of California San Francisco;
   Johns Hopkins University; Johns Hopkins University; Johns Hopkins
   University; Johns Hopkins University; Johns Hopkins University; Johns
   Hopkins University
RP Fisher, PG (通讯作者)，Stanford Univ, Ctr Canc, Dept Neurol, Room 2220,875 Blake Wilbur Dr, Palo Alto, CA 94305 USA.
EM pfisher@stanford.edu
RI Tihan, Tarik/AAU-6371-2021
OI Tihan, Tarik/0000-0003-4551-2555; Fisher, Paul/0000-0002-1196-1590
CR [Anonymous], 2016, WHO CLASSIFICATION T
   BERGER MS, 1994, CANCER, V74, P1784, DOI 10.1002/1097-0142(19940915)74:6<1784::AID-CNCR2820740622>3.0.CO;2-D
   Broniscer A, 2007, J CLIN ONCOL, V25, P682, DOI 10.1200/JCO.2006.06.8213
   Burger PC, 2007, TUMORS CENTRAL NERVO
   Campbell JW, 1996, J NEURO-ONCOL, V28, P223, DOI 10.1007/bf00250201
   Cappelli C, 1998, ARCH DIS CHILD, V79, P334, DOI 10.1136/adc.79.4.334
   CASTELLO MA, 1985, CHILD NERV SYST, V14, P6
   *CBTRUS, 2005, STAT REP PRIM BRAIN
   CONWAY PD, 1991, CANCER-AM CANCER SOC, V67, P2772, DOI 10.1002/1097-0142(19910601)67:11<2772::AID-CNCR2820671110>3.0.CO;2-#
   DAVIS PC, 1984, AM J NEURORADIOL, V5, P579
   Deliganis AV, 1996, NEUROSURGERY, V38, P1114, DOI 10.1097/00006123-199606000-00010
   DOHRMANN GJ, 1985, SURG NEUROL, V23, P64, DOI 10.1016/0090-3019(85)90162-4
   FORSYTH PA, 1993, CANCER-AM CANCER SOC, V72, P1335, DOI 10.1002/1097-0142(19930815)72:4<1335::AID-CNCR2820720431>3.0.CO;2-E
   Gajjar A, 1997, J CLIN ONCOL, V15, P2792, DOI 10.1200/JCO.1997.15.8.2792
   GILLES FH, 1989, J NEURO-ONCOL, V7, P211
   GOL A, 1961, J NEUROSURG, V18, P501, DOI 10.3171/jns.1961.18.4.0501
   HAYOSTEK CJ, 1993, CANCER-AM CANCER SOC, V72, P856, DOI 10.1002/1097-0142(19930801)72:3<856::AID-CNCR2820720335>3.0.CO;2-K
   HOFFMAN HJ, 1993, NEUROSURGERY, V33, P964
   HOYT WF, 1969, BRIT J OPHTHALMOL, V53, P793, DOI 10.1136/bjo.53.12.793
   IMES RK, 1986, BRIT J OPHTHALMOL, V70, P179, DOI 10.1136/bjo.70.3.179
   JANNY P, 1994, CANCER, V73, P1937, DOI 10.1002/1097-0142(19940401)73:7<1937::AID-CNCR2820730727>3.0.CO;2-G
   JANSS AJ, 1995, CANCER-AM CANCER SOC, V75, P1051, DOI 10.1002/1097-0142(19950215)75:4<1051::AID-CNCR2820750423>3.0.CO;2-S
   JENKIN D, 1993, INT J RADIAT ONCOL, V25, P215, DOI 10.1016/0360-3016(93)90342-S
   Kandil A, 1999, ACTA ONCOL, V38, P1051
   Lee ET., 2013, STAT METHODS SURVIVA
   LISTERNICK R, 1994, J PEDIATR-US, V125, P63, DOI 10.1016/S0022-3476(94)70122-9
   Listernick R, 1997, ANN NEUROL, V41, P143, DOI 10.1002/ana.410410204
   LISTERNICK R, 1995, J PEDIATR-US, V127, P718, DOI 10.1016/S0022-3476(95)70159-1
   Mahoney DH, 2000, NEURO-ONCOLOGY, V2, P213, DOI 10.1093/neuonc/2.4.213
   OHGAKI H, 1993, MOL CARCINOGEN, V8, P74, DOI 10.1002/mc.2940080203
   PACKER RJ, 1983, CHILD BRAIN, V10, P393
   Packer RJ, 1997, J NEUROSURG, V86, P747, DOI 10.3171/jns.1997.86.5.0747
   PALMA L, 1985, J NEUROSURG, V62, P811, DOI 10.3171/jns.1985.62.6.0811
   PALMA L, 1984, NEUROSURGERY, V15, P315, DOI 10.1227/00006123-198409000-00004
   Piepmeier J, 1996, NEUROSURGERY, V38, P872, DOI 10.1097/00006123-199605000-00002
   POLLACK IF, 1995, J NEUROSURG, V82, P536, DOI 10.3171/jns.1995.82.4.0536
   Pollack IF, 2003, NEURO-ONCOLOGY, V5, P197, DOI 10.1215/S1152851703000097
   Prayson RA, 2000, J NEUROL SCI, V175, P33, DOI 10.1016/S0022-510X(00)00274-4
   Schmandt SM, 2000, PEDIATR NEUROSURG, V32, P132, DOI 10.1159/000028917
   SGOUROS S, 1995, CHILD NERV SYST, V11, P89, DOI 10.1007/BF00303812
   Tihan T, 1999, J NEUROPATH EXP NEUR, V58, P1061, DOI 10.1097/00005072-199910000-00004
   VONDEIMLING A, 1993, ACTA NEUROPATHOL, V86, P81, DOI 10.1007/BF00454903
   WALLNER KE, 1988, J NEUROSURG, V69, P171, DOI 10.3171/jns.1988.69.2.0171
   WEST CGH, 1995, CHILD NERV SYST, V11, P438, DOI 10.1007/BF00334960
   WINSTON K, 1997, JNCI-J NATL CANCER I, V58, P833
   WOO SY, 1988, J CLIN ONCOL, V6, P1001, DOI 10.1200/JCO.1988.6.6.1001
   Yule SM, 2001, ARCH DIS CHILD, V84, P61, DOI 10.1136/adc.84.1.61
   ZELTZER PM, 1985, CANCER, V56, P1824, DOI 10.1002/1097-0142(19851001)56:7+<1824::AID-CNCR2820561321>3.0.CO;2-H
NR 48
TC 115
Z9 120
U1 0
U2 5
PU WILEY
PI HOBOKEN
PA 111 RIVER ST, HOBOKEN 07030-5774, NJ USA
SN 1545-5009
EI 1545-5017
J9 PEDIATR BLOOD CANCER
JI Pediatr. Blood Cancer
PD AUG
PY 2008
VL 51
IS 2
BP 245
EP 250
DI 10.1002/pbc.21563
PG 6
WC Oncology; Hematology; Pediatrics
WE Science Citation Index Expanded (SCI-EXPANDED)
SC Oncology; Hematology; Pediatrics
GA 315IK
UT WOS:000256871800018
PM 18386785
DA 2023-08-27
ER

PT J
AU Lefevre, E
   Roblot, P
   Kalamarides, M
AF Lefevre, Etienne
   Roblot, Paul
   Kalamarides, Michel
TI Isolated Bilateral Hypoglossal Palsy Complicating a Fourth Ventricle
   Ependymoma Surgery
SO WORLD NEUROSURGERY
LA English
DT Article
DE Bilateral hypoglossal palsy; Ependymoma; Hypoglossal nucleus;
   Hypoglossal trigone; Medullary infarct
ID MEDIAL MEDULLARY INFARCTION; NERVE
AB BACKGROUND: Isolated bilateral hypoglossal palsy is a rare condition that has never been described after surgery in the lower part of the fourth ventricle. In this article, we discuss various possible etiologies and relevant anatomy considerations of the rhomboid fossa.
   CASE DESCRIPTION: We describe a case of bilateral hypoglossal palsy with tongue ptosis following surgery of an ependymoma in the lower part of the fourth ventricle. Immediate postoperative imaging showed ischemic lesions in both hypoglossal nuclei, not compatible with any known arterial territory. Two etiologies could be identified: a venous medullary infarct of the medulla oblongata or direct injury of both hypoglossal nuclei due to their midline position. Finally, the patient improved progressively and returned to normal.
   CONCLUSIONS: Intraoperative neurophysiologic monitoring of hypoglossal nerves, in addition to facial nerves, should be performed for tumors in this location.
C1 [Lefevre, Etienne; Roblot, Paul; Kalamarides, Michel] Hop La Pitie Salpetriere, APHP, Dept Neurosurg, Paris, France.
   [Lefevre, Etienne; Kalamarides, Michel] UPMC, Sorbonne Univ, Paris, France.
C3 4EU+; UDICE-French Research Universities; Sorbonne Universite;
   Assistance Publique Hopitaux Paris (APHP); Hopital Universitaire
   Armand-Trousseau - APHP; Hopital Universitaire Saint-Antoine - APHP;
   Hopital Universitaire Ambroise-Pare - APHP; Hopital Universitaire
   Charles-Foix - APHP; Hopital Universitaire Pitie-Salpetriere - APHP;
   4EU+; UDICE-French Research Universities; Sorbonne Universite
RP Lefevre, E (通讯作者)，Hop La Pitie Salpetriere, APHP, Dept Neurosurg, Paris, France.; Lefevre, E (通讯作者)，UPMC, Sorbonne Univ, Paris, France.
EM etienne.lefevre@neurochirurgie.fr
OI Lefevre, Etienne/0000-0002-3055-996X
CR [Anonymous], 2004, STROKE, DOI DOI 10.1161/01.STR.0000117570.41153.35
   Bozinov O, 2015, WORLD NEUROSURG, V84, DOI 10.1016/j.wneu.2015.05.008
   Braun M, 1996, SURG RADIOL ANAT, V18, P201, DOI 10.1007/BF02346128
   Chien JT, 2005, J BONE JOINT SURG AM, V87A, P1587, DOI 10.2106/JBJS.D.02667
   Grabb PA, 1997, J NEUROSURG, V86, P1, DOI 10.3171/jns.1997.86.1.0001
   GUTRECHT JA, 1988, STROKE, V19, P261, DOI 10.1161/01.STR.19.2.261
   JOHNSTON EF, 1989, CAN J NEUROL SCI, V16, P198, DOI 10.1017/S0317167100028900
   Pongmoragot J, 2013, J STROKE CEREBROVASC, V22, P775, DOI 10.1016/j.jstrokecerebrovasdis.2012.03.010
   Rhoton AL, 2000, NEUROSURGERY, V47, pS69, DOI 10.1097/00006123-200009001-00012
   Skinner SA, 2011, J CLIN NEUROPHYSIOL, V28, P587, DOI 10.1097/WNP.0b013e31824079b3
   Turan I, 2012, J NEUROSURG ANESTH, V24, P78, DOI 10.1097/ANA.0b013e31823769ef
NR 11
TC 1
Z9 1
U1 0
U2 0
PU ELSEVIER SCIENCE INC
PI NEW YORK
PA STE 800, 230 PARK AVE, NEW YORK, NY 10169 USA
SN 1878-8750
EI 1878-8769
J9 WORLD NEUROSURG
JI World Neurosurg.
PD AUG
PY 2020
VL 140
BP 1
EP 3
DI 10.1016/j.wneu.2020.05.046
PG 3
WC Clinical Neurology; Surgery
WE Science Citation Index Expanded (SCI-EXPANDED)
SC Neurosciences & Neurology; Surgery
GA NA3SR
UT WOS:000559734600001
PM 32437995
OA Bronze
DA 2023-08-27
ER

PT J
AU Flores, BC
   Boudreaux, BP
   Klinger, DR
   Mickey, BE
   Barnett, SL
AF Flores, Bruno C.
   Boudreaux, Benjamin P.
   Klinger, Daniel R.
   Mickey, Bruce E.
   Barnett, Samuel L.
TI The far-lateral approach for foramen magnum meningiomas
SO NEUROSURGICAL FOCUS
LA English
DT Article
DE far-lateral approach; foramen magnum meningioma; surgical management;
   surgical technique
ID POSTERIOR SUBOCCIPITAL APPROACH; OF-THE-LITERATURE; CRANIOCERVICAL
   JUNCTION; SURGICAL-MANAGEMENT; PARACONDYLAR EXTENSIONS; MICROSURGICAL
   ANATOMY; INTRADURAL LESIONS; OCCIPITAL CONDYLE; ANTERIOR PORTION;
   BENIGN-TUMORS
AB Foramen magnum meningiomas (FMMs) are slow growing, most often intradural and extramedullary tumors that pose significant challenges to the skull base neurosurgeon. The indolent clinical course of FMMs and their insidious onset of symptoms are important factors that contribute to delayed diagnosis and relative large size at the time of presentation. Symptoms are often produced by compression of surrounding structures (such as the medulla oblongata, upper cervical spinal cord, lower cranial nerves, and vertebral artery) within a critically confined space. Since the initial pathological description of a FMM in 1872, various surgical approaches have been described with the aim of achieving radical tumor resection. The surgical treatment of FMMs has evolved considerably over the last 4 decades due to the progress in microsurgical techniques and development of a multitude of skull base approaches. Posterior and posterolateral FMMs can be safely resected via a standard midline suboccipital approach. However, controversy still exits regarding the optimal management of anterior or anterolateral lesions. Independently of technical variations and the degree of bone removal, all modern surgical approaches to the lower clivus and anterior foramen magnum derive from the posterolateral (or far-lateral) craniotomy originally described by Roberto Heros and Bernard George. This paper is a review of the surgical management of FMMs, with emphasis on the far-lateral approach and its variations. Clinical presentation, imaging findings, important neuroanatomical correlations, recurrence rates, and outcomes are discussed.
C1 [Flores, Bruno C.; Boudreaux, Benjamin P.; Klinger, Daniel R.; Mickey, Bruce E.; Barnett, Samuel L.] Univ Texas SW Med Ctr Dallas, Dept Neurol Surg, Dallas, TX 75390 USA.
C3 University of Texas System; University of Texas Southwestern Medical
   Center Dallas
RP Flores, BC (通讯作者)，Univ Texas SW Med Ctr Dallas, Dept Neurol Surg, 5323 Harry Hines Blvd,Mail Code 8855, Dallas, TX 75390 USA.
EM bruno.flores@phhs.org
CR Arnautovic KI, 1997, J NEUROSURG, V86, P252, DOI 10.3171/jns.1997.86.2.0252
   Arnautovic KI, 2000, J NEUROSURG, V92, P71, DOI 10.3171/spi.2000.92.1.0071
   Arnautovic KI, 1999, NEUROSURG FOCUS, V6, pE7
   Bassiouni H, 2006, NEUROSURGERY, V59, P1177, DOI 10.1227/01.NEU.0000245629.77968.37
   BERTALANFFY H, 1991, NEUROSURGERY, V29, P815, DOI 10.1227/00006123-199112000-00002
   Borba LAB, 2009, NEUROSURG REV, V32, P49, DOI 10.1007/s10143-008-0161-5
   Boulton Melfort R, 2003, Neurosurg Focus, V14, pe10
   Bruneau M, 2008, NEUROSURG REV, V31, P19, DOI 10.1007/s10143-007-0097-1
   Cushing H, 1922, BRAIN, V45, P282, DOI 10.1093/brain/45.2.282
   Cushing H, 1938, MENINGIOMAS THEIR CL, P785
   DEOLIVEIRA E, 1985, SURG NEUROL, V24, P293, DOI 10.1016/0090-3019(85)90042-4
   Elsberg CA, 1929, ARCH NEURO PSYCHIATR, V21, P261, DOI 10.1001/archneurpsyc.1929.02210200017003
   Frazier CH, 1922, ARCH NEURO PSYCHIATR, V8, P455, DOI 10.1001/archneurpsyc.1922.02190170002001
   George B, 1997, SURG NEUROL, V47, P371, DOI 10.1016/S0090-3019(96)00204-2
   GEORGE B, 1988, SURG NEUROL, V29, P484, DOI 10.1016/0090-3019(88)90145-0
   GILSBACH JM, 1991, NEUROSURGERY, V28, P779
   Goel A, 2001, NEUROSURGERY, V49, P102, DOI 10.1097/00006123-200107000-00016
   Graziano F, J NEUROSURGICAL REV
   Gupta SK, 2004, BRIT J NEUROSURG, V18, P164, DOI 10.1080/02688690410001681028
   Hallopeau H., 1874, GAZ MED PARIS, V3, P2
   HEROS RC, 1986, J NEUROSURG, V64, P559, DOI 10.3171/jns.1986.64.4.0559
   Kandenwein JA, 2009, BRIT J NEUROSURG, V23, P33, DOI 10.1080/02688690802545932
   Kano T, 2010, ACTA NEUROCHIR, V152, P79, DOI 10.1007/s00701-009-0511-2
   Kassam Amin, 2005, Neurosurg Focus, V19, pE4
   Kaufmann TJ, 2007, RADIOLOGY, V243, P812, DOI 10.1148/radiol.2433060536
   Komotar RJ, 2010, J CRANIOVERTEBRAL JU, V1, P86, DOI 10.4103/0974-8237.77672
   Lanzino G, 2005, NEUROSURGERY, V57, P367, DOI 10.1227/01.NEU.0000176848.05925.80
   MEYER FB, 1984, J NEUROSURG, V61, P136, DOI 10.3171/jns.1984.61.1.0136
   MILLER E, 1987, NEUROSURGERY, V20, P966, DOI 10.1227/00006123-198706000-00026
   Muthukumar N, 1999, SURG NEUROL, V51, P268, DOI 10.1016/S0090-3019(98)00099-8
   Nanda A, 2002, J NEUROSURG, V96, P302, DOI 10.3171/jns.2002.96.2.0302
   Oya S, 2011, J NEUROSURG, V114, P1250, DOI 10.3171/2010.12.JNS101623
   Pamir MN, 2004, J CLIN NEUROSCI, V11, P863, DOI 10.1016/j.jocn.2004.02.007
   Pirotte BJM, 2010, NEUROSURGERY, V67, P58, DOI 10.1227/01.NEU.0000382971.63877.DD
   Rhoton A L Jr, 1994, Neurosurg Clin N Am, V5, P349
   Rhoton AL, 2000, NEUROSURGERY, V47, pS155, DOI 10.1097/00006123-200009001-00017
   Rhoton AL, 2000, NEUROSURGERY, V47, pS195, DOI 10.1097/00006123-200009001-00020
   Samii M, 1996, NEUROSURGERY, V39, P1086, DOI 10.1097/00006123-199612000-00003
   Samii M, 2008, NEUROSURGERY, V62, P1153, DOI [10.1227/01.NEU.0000315298.17807.56, 10.1227/01.neu.0000333782.19682.76]
   Sanai N, 2010, J NEUROSURG, V112, P907, DOI 10.3171/2009.6.JNS09120
   Sekhar LN, 1996, J NEURO-ONCOL, V29, P249, DOI 10.1007/BF00165655
   SEN CN, 1991, ACTA NEUROCHIR, V108, P70, DOI 10.1007/BF01407670
   Suhardja Agustinus, 2003, Neurosurg Focus, V14, pe9
   Talacchi A, 2012, NEUROSURG REV, V35, P359, DOI 10.1007/s10143-012-0381-6
   Vishteh AG, 1999, J NEUROSURG, V90, P91, DOI 10.3171/spi.1999.90.1.0091
   Wen HT, 1997, J NEUROSURG, V87, P555, DOI 10.3171/jns.1997.87.4.0555
   Wu Z, 2009, SURG NEUROL, V72, P376, DOI 10.1016/j.surneu.2009.05.006
   Yasargil MG, 1980, ADV TECH STAND NEURO, V7, P3, DOI [10.1007/978-3-7091-7051-9_1, DOI 10.1007/978-3-7091-7051-9_1]
   YASUOKA S, 1978, J NEUROSURG, V49, P828, DOI 10.3171/jns.1978.49.6.0828
   Zenonos G, 2017, J NEUROSURG, V127, P174, DOI 10.3171/2012.8.JNS111554
NR 50
TC 40
Z9 42
U1 0
U2 2
PU AMER ASSOC NEUROLOGICAL SURGEONS
PI ROLLING MEADOWS
PA 5550 MEADOWBROOK DRIVE, ROLLING MEADOWS, IL 60008 USA
SN 1092-0684
J9 NEUROSURG FOCUS
JI Neurosurg. Focus
PD DEC
PY 2013
VL 35
IS 6
AR E12
DI 10.3171/2013.10.FOCUS13332
PG 10
WC Clinical Neurology; Surgery
WE Science Citation Index Expanded (SCI-EXPANDED)
SC Neurosciences & Neurology; Surgery
GA 267AY
UT WOS:000328067500013
PM 24289120
OA Bronze
DA 2023-08-27
ER

PT J
AU Dougherty, MC
   Shibata, SB
   Clark, JJ
   Canady, FJ
   Yates, CW
   Hansen, MR
AF Dougherty, Mark C.
   Shibata, Seiji B.
   Clark, J. Jason
   Canady, Franklin J.
   Yates, Charles W.
   Hansen, Marlan R.
TI Reduction of sporadic and neurofibromatosis type 2-associated vestibular
   schwannoma growth in vitro and in vivo after treatment with the c-Jun
   N-terminal kinase inhibitor AS602801
SO JOURNAL OF NEUROSURGERY
LA English
DT Article
DE vestibular schwannoma; acoustic neuroma; JNK inhibitor; bentamapimod
ID P75(NTR) EXPRESSION; SIGNAL-TRANSDUCTION; TUMOR-SUPPRESSOR;
   NATURAL-HISTORY; PHASE-II; CELLS; MERLIN; TUMORIGENESIS; MEMBRANE; NF2
AB OBJECTIVE Vestibular schwannomas (VSs) are benign nerve sheath tumors that result from mutation in the tumor sup-pressor gene NF2, with functional loss of the protein merlin. The authors have previously shown that c-Jun N-terminal kinase (JNK) is constitutively active in human VS cells and plays a central role in their survival by suppressing accumula-tion of mitochondrial superoxides, implicating JNK inhibitors as a potential systemic treatment for VS. Thus, the authors hypothesized that the adenosine 5MODIFIER LETTER PRIME-triphosphate-competitive JNK inhibitor AS602801 would demonstrate antitumor activity in multiple VS models.METHODS Treatment with AS602801 was tested in primary human VS cultures, human VS xenografts, and a genetic mouse model of schwannoma (Postn-Cre;Nf2flox/flox). Primary human VS cell cultures were established from freshly obtained surgical tumor specimens; treatment group media was enriched with AS602801. VS xenograft tumors were established in male athymic nude mice from freshly collected human tumor. Four weeks postimplantation, a pretreatment MRI scan was obtained, followed by 65 days of AS602801 (n = 18) or vehicle control (n = 19) treatment. Posttreatment MRI scans were used to measure final tumor volume. Tumors were then harvested. Finally, Postn-Cre;Nf2flox/flox mice were treated with AS602801 (n = 10) or a vehicle (n = 13) for 65 days. Posttreatment auditory brainstem responses were obtained. Dorsal root ganglia from Postn-Cre;Nf2flox/flox mice were then harvested. In all models, schwannoma identity was confirmed with anti-S100 staining, cell proliferation was measured with the EdU assay, and cell death was mea- sured with terminal deoxynucleotidyl transferase-mediated dUTP nick-end labeling staining. All protocols were approved by the local institutional review board and Institutional Animal Care and Use Committees.RESULTS Treatment with AS602801 decreased cell proliferation and increased apoptosis in primary human VS cultures. The systemic administration of AS602801 in mice with human VS xenografts reduced tumor volume and cell proliferation. Last, the AS602801-treated Postn-Cre;Nf2flox/flox mice demonstrated decreased cell proliferation in glial cells in the dorsal root ganglia. However, AS602801 did not significantly delay hearing loss in Postn-Cre;Nf2flox/flox mice up to 3 months posttreatment.CONCLUSIONS The data suggest that JNK inhibition with AS602801 suppresses growth of sporadic and neurofibroma- tosis type 2-associated VSs. As such, AS602801 is a potential systemic therapy for VS and warrants further investigation.
C1 [Dougherty, Mark C.] Univ Iowa, Dept Neurosurg, Iowa City, IA USA.
   [Shibata, Seiji B.; Clark, J. Jason; Canady, Franklin J.; Hansen, Marlan R.] Univ Iowa, Dept Otolaryngol Head & Neck Surg, Iowa City, IA USA.
   [Yates, Charles W.] Indiana Univ, Dept Otolaryngol, Sch Med, Indianapolis, IN USA.
   [Shibata, Seiji B.] Univ Southern Calif, Keck Sch Med, Rick & Tina Caruso Dept Otolaryngol Head & Neck Su, Los Angeles, CA USA.
   [Clark, J. Jason] CI CG LLC, Louisville, KY USA.
   [Canady, Franklin J.] Stanford Univ, Dept Anesthesiol, Sch Med, Palo Alto, CA USA.
   [Hansen, Marlan R.] Univ Iowa, Iowa City, IA 52242 USA.
C3 University of Iowa; University of Iowa; Indiana University System;
   Indiana University-Purdue University Indianapolis; University of
   Southern California; Stanford University; University of Iowa
RP Hansen, MR (通讯作者)，Univ Iowa, Iowa City, IA 52242 USA.
EM marlan-hansen@uiowa.edu
OI Dougherty, Mark/0000-0003-3247-0261
FU DOD CDMRP/NFRP [NF130072]; NIDCD [NIDCD-R01 DC009801];  [5T32DC000040]
FX We acknowledge the assistance of Linjing Xu and Brian Mostaert.
   Financial support was provided to Dr. Hansen by DOD CDMRP/NFRP NF130072,
   NIDCD-R01 DC009801, and NIDCD 5T32DC000040.
CR Ahmad I, 2015, NEUROBIOL DIS, V82, P114, DOI 10.1016/j.nbd.2015.05.021
   Ahmad I, 2014, GLIA, V62, P1699, DOI 10.1002/glia.22709
   Alanin MC, 2015, EUR ARCH OTO-RHINO-L, V272, P3627, DOI 10.1007/s00405-014-3398-3
   Baia GS, 2012, MOL CANCER RES, V10, P904, DOI 10.1158/1541-7786.MCR-12-0116
   Bathla G, 2017, OTOL NEUROTOL, V38, P889, DOI 10.1097/MAO.0000000000001423
   Bode AM, 2007, MOL CARCINOGEN, V46, P591, DOI 10.1002/mc.20348
   Clark JJ, 2008, OTOL NEUROTOL, V29, P846, DOI 10.1097/MAO.0b013e31817f7398
   Davis RJ, 2000, CELL, V103, P239, DOI 10.1016/S0092-8674(00)00116-1
   Dougherty MC, 2021, LARYNGOSCOPE INVEST, V6, P458, DOI 10.1002/lio2.553
   Fong B, 2011, J NEUROSURG, V115, P906, DOI 10.3171/2011.6.JNS11131
   Fuse MA, 2017, MOL CANCER THER, V16, P2387, DOI 10.1158/1535-7163.MCT-17-0417
   Gehlhausen JR, 2015, HUM MOL GENET, V24, P1, DOI 10.1093/hmg/ddu414
   Giovannini M, 2000, GENE DEV, V14, P1617
   Goutagny S, 2015, J NEURO-ONCOL, V122, P313, DOI 10.1007/s11060-014-1710-0
   Gupta S, 1996, EMBO J, V15, P2760, DOI 10.1002/j.1460-2075.1996.tb00636.x
   Hansen JR, 2006, GLIA, V53, P593, DOI 10.1002/glia.20316
   Hansen MR, 2008, LARYNGOSCOPE, V118, P1023, DOI 10.1097/MLG.0b013e318163f920
   Hilton DA, 2009, HISTOPATHOLOGY, V55, P744, DOI 10.1111/j.1365-2559.2009.03440.x
   Kaempchen K, 2003, HUM MOL GENET, V12, P1211, DOI 10.1093/hmg/ddg146
   Karajannis MA, 2012, NEURO-ONCOLOGY, V14, P1163, DOI 10.1093/neuonc/nos146
   Kersigo J, 2021, LARYNGOSCOPE, V131, pE259, DOI 10.1002/lary.28671
   Lees KA, 2018, OTOLARYNG HEAD NECK, V159, P535, DOI 10.1177/0194599818770413
   Li W, 2012, EMBO REP, V13, P204, DOI 10.1038/embor.2012.11
   Li W, 2010, CELL, V140, P477, DOI 10.1016/j.cell.2010.01.029
   Li ZH, 2020, TRANSL ONCOL, V13, DOI 10.1016/j.tranon.2020.100751
   McClatchey AI, 2005, GENE DEV, V19, P2265, DOI 10.1101/gad.1335605
   Palmer SS, 2016, REPROD SCI, V23, P11, DOI 10.1177/1933719115600553
   Provenzano MJ, 2011, MOL CELL NEUROSCI, V47, P306, DOI 10.1016/j.mcn.2011.05.010
   Reznitsky M, 2021, NEURO-ONCOLOGY, V23, P827, DOI 10.1093/neuonc/noaa230
   ROULEAU GA, 1993, NATURE, V363, P515, DOI 10.1038/363515a0
   Sagers JE, 2020, SCI REP-UK, V10, DOI 10.1038/s41598-020-60156-6
   Schularick NM, 2014, JOVE-J VIS EXP, DOI 10.3791/51093
   Schulz A, 2016, ACTA NEUROPATHOL, V132, P289, DOI 10.1007/s00401-016-1583-8
   SEIZINGER BR, 1986, NATURE, V322, P644, DOI 10.1038/322644a0
   Shen HM, 2006, FREE RADICAL BIO MED, V40, P928, DOI 10.1016/j.freeradbiomed.2005.10.056
   Slusarz KM, 2014, CANCER CHEMOTH PHARM, V73, P1197, DOI 10.1007/s00280-014-2456-2
   TROFATTER JA, 1993, CELL, V72, P791, DOI 10.1016/0092-8674(93)90406-G
   Tryggvason G, 2012, OTOL NEUROTOL, V33, P1276, DOI 10.1097/MAO.0b013e318263d315
   Welling D Bradley, 2007, Curr Opin Otolaryngol Head Neck Surg, V15, P341, DOI 10.1097/MOO.0b013e3282b97310
   Weston CR, 2007, CURR OPIN CELL BIOL, V19, P142, DOI 10.1016/j.ceb.2007.02.001
   Xiao GH, 2003, GENE CHROMOSOME CANC, V38, P389, DOI 10.1002/gcc.10282
   Yue WY, 2013, NEUROSURGERY, V73, P506, DOI 10.1227/01.neu.0000431483.10031.89
   Yue WY, 2011, NEURO-ONCOLOGY, V13, P961, DOI 10.1093/neuonc/nor068
   Zhou L, 2012, FEBS LETT, V586, P1403, DOI 10.1016/j.febslet.2012.03.016
NR 44
TC 0
Z9 0
U1 2
U2 2
PU AMER ASSOC NEUROLOGICAL SURGEONS
PI ROLLING MEADOWS
PA 5550 MEADOWBROOK DRIVE, ROLLING MEADOWS, IL 60008 USA
SN 0022-3085
EI 1933-0693
J9 J NEUROSURG
JI J. Neurosurg.
PD APR
PY 2023
VL 138
IS 4
BP 962
EP 971
DI 10.3171/2022.7.JNS22934
PG 10
WC Clinical Neurology; Surgery
WE Science Citation Index Expanded (SCI-EXPANDED)
SC Neurosciences & Neurology; Surgery
GA D8EN9
UT WOS:000971005900003
PM 36087315
OA Green Published
DA 2023-08-27
ER

PT J
AU Calissendorff, J
   Juhlin, CC
   Bancos, I
   Falhammar, H
AF Calissendorff, Jan
   Juhlin, Carl Christofer
   Bancos, Irina
   Falhammar, Henrik
TI Pheochromocytomas and Abdominal Paragangliomas: A Practical Guidance
SO CANCERS
LA English
DT Review
DE pheochromocytoma; paraganglioma; genetics; imaging; histopathology;
   prognosis
ID GLAND SCALED SCORE; ADRENAL-TUMORS; FOLLOW-UP; METASTATIC
   PHEOCHROMOCYTOMA; MALIGNANT PHEOCHROMOCYTOMA; SYMPATHETIC PARAGANGLIOMA;
   BIOCHEMICAL-DIAGNOSIS; CLINICAL PRESENTATION; EUROPEAN-SOCIETY;
   CARDIOMYOPATHY
AB Simple Summary Pheochromocytomas and abdominal paragangliomas (PPGLs) are rare. They can be discovered incidentally by imaging with computed tomography or magnetic resonance imaging and during hormonal surveillance in patients with known genetic variants that are associated with PPGLs. As most PPGLs are functioning, a hormonal work-up evaluating for catecholamine excess is recommended. Classical symptoms, such as tachycardia, hypertension and headache, can be present, but when the PPGL is discovered as an incidentaloma, symptoms may be lacking or be more discrete. PPGLs carry malignant potential, and patients should undergo close surveillance, as recurrence of disease or metastasis may develop. Genetic susceptibility for multifocal disease has gained more attention, and germline variants are commonly detected, thus facilitating detection of hereditary cases and afflicted family members. Any patient with a PPGL should be managed by an expert multidisciplinary team consisting of endocrinologists, radiologists, surgeons, pathologists and clinical geneticists. Pheochromocytomas and abdominal paragangliomas (PPGLs) are rare tumors arising from the adrenal medulla or the sympathetic nervous system. This review presents a practical guidance for clinicians dealing with PPGLs. The incidence of PPGLs has risen. Most cases are detected via imaging and less present with symptoms of catecholamine excess. Most PPGLs secrete catecholamines, with diffuse symptoms. Diagnosis is made by imaging and tests of catecholamines. Localized disease can be cured by surgery. PPGLs are the most heritable of all human tumors, and germline variants are found in approximately 30-50% of cases. Such variants can give information regarding the risk of developing recurrence or metastases as well as the risk of developing other tumors and may identify relatives at risk for disease. All PPGLs harbor malignant potential, and current histological and immunohistochemical algorithms can aid in the identification of indolent vs. aggressive tumors. While most patients with metastatic PPGL have slowly progressive disease, a proportion of patients present with an aggressive course, highlighting the need for more effective therapies in these cases. We conclude that PPGLs are rare but increasing in incidence and management should be guided by a multidisciplinary team.
C1 [Calissendorff, Jan; Falhammar, Henrik] Karolinska Univ Hosp, Dept Endocrinol, S-17176 Stockholm, Sweden.
   [Calissendorff, Jan; Falhammar, Henrik] Karolinska Inst, Dept Mol Med & Surg, S-17176 Stockholm, Sweden.
   [Juhlin, Carl Christofer] Karolinska Inst, Dept Oncol Pathol, S-17165 Stockholm, Sweden.
   [Juhlin, Carl Christofer] Karolinska Univ Hosp, Dept Pathol & Canc Diagnost, S-17176 Stockholm, Sweden.
   [Bancos, Irina] Mayo Clin, Div Endocrinol Diabet Metab & Nutr, Dept Internal Med, Rochester, MN 55905 USA.
C3 Karolinska Institutet; Karolinska University Hospital; Karolinska
   Institutet; Karolinska Institutet; Karolinska Institutet; Karolinska
   University Hospital; Mayo Clinic
RP Calissendorff, J (通讯作者)，Karolinska Univ Hosp, Dept Endocrinol, S-17176 Stockholm, Sweden.; Calissendorff, J (通讯作者)，Karolinska Inst, Dept Mol Med & Surg, S-17176 Stockholm, Sweden.
EM jan.calissendorff@regionstockholm.se; christofer.juhlin@ki.se;
   bancos.irina@mayo.edu; henrik.falhammar@ki.se
RI Falhammar, Henrik/AAD-4329-2019; Calissendorff, Jan/A-6925-2018
OI Falhammar, Henrik/0000-0002-5622-6987; Calissendorff,
   Jan/0000-0003-2088-5814; Juhlin, Carl Christofer/0000-0002-5945-9081;
   Bancos, Irina/0000-0001-9332-2524
FU Magnus Bergvall Foundation [2021-04226]
FX Magnus Bergvall Foundation (#2021-04226).
CR Agaimy A, 2013, MODERN PATHOL, V26, P995, DOI 10.1038/modpathol.2013.40
   Al-Sharefi Ahmed, 2019, Eur Endocrinol, V15, P95, DOI 10.17925/EE.2019.15.2.95
   Alzofon N, 2021, MOL CANCER RES, V19, P1476, DOI 10.1158/1541-7786.MCR-20-0992
   Amar L, 2005, J CLIN ENDOCR METAB, V90, P2110, DOI 10.1210/jc.2004-1398
   Amar L, 2012, HORM METAB RES, V44, P385, DOI 10.1055/s-0031-1301339
   Ayala-Ramirez M, 2013, J CLIN ENDOCR METAB, V98, P1492, DOI 10.1210/jc.2012-4231
   Ayala-Ramirez M, 2011, J CLIN ENDOCR METAB, V96, P717, DOI 10.1210/jc.2010-1946
   Bancos I, 2021, J CLIN ENDOCR METAB, V106, P3331, DOI 10.1210/clinem/dgab512
   Bancos I, 2021, LANCET DIABETES ENDO, V9, P13, DOI 10.1016/S2213-8587(20)30363-6
   Berends AMA, 2018, EUR J INTERN MED, V51, P68, DOI 10.1016/j.ejim.2018.01.015
   Bozin M, 2017, UROL CASE REP, V12, P51, DOI 10.1016/j.eucr.2017.02.002
   Breen W, 2018, ADV RADIAT ONCOL, V3, P25, DOI 10.1016/j.adro.2017.11.002
   Buffet A, 2019, J CLIN ENDOCR METAB, V104, P1109, DOI 10.1210/jc.2018-02411
   Buitenwerf E, 2020, J CLIN ENDOCR METAB, V105, P2381, DOI 10.1210/clinem/dgz188
   Burnichon N, 2012, EUR ANN OTORHINOLARY, V129, P315, DOI 10.1016/j.anorl.2012.04.007
   Butler OL, 2020, FRONT ENDOCRINOL, V11, DOI 10.3389/fendo.2020.606264
   Butz JJ, 2017, INT J SURG, V46, P1, DOI 10.1016/j.ijsu.2017.08.026
   Canu L, 2019, J CLIN ENDOCR METAB, V104, P312, DOI 10.1210/jc.2018-01532
   Chang CA, 2016, CANCER IMAGING, V16, DOI 10.1186/s40644-016-0084-2
   Crona J, 2019, ENDOCR-RELAT CANCER, V26, P539, DOI 10.1530/ERC-19-0024
   Crona J, 2017, ENDOCR REV, V38, P489, DOI 10.1210/er.2017-00062
   Darr R, 2017, ENDOCRINE, V56, P495, DOI 10.1007/s12020-017-1300-y
   Dages KN, 2021, CLIN ENDOCRINOL, V95, P47, DOI 10.1111/cen.14460
   De Filpo G, 2021, J ENDOCRINOL INVEST, V44, P15, DOI 10.1007/s40618-020-01344-z
   Deljou A, 2018, BMC ANESTHESIOL, V18, DOI 10.1186/s12871-018-0626-1
   DONG JL, 1991, MOL ENDOCRINOL, V5, P1633, DOI 10.1210/mend-5-11-1633
   Dwight T, 2018, ENDOCR-RELAT CANCER, V25, P1, DOI 10.1530/ERC-17-0306
   Ebbehoj A, 2021, J CLIN ENDOCR METAB, V106, pE2251, DOI 10.1210/clinem/dgaa965
   Ebbehoj A, 2020, LANCET DIABETES ENDO, V8, P894, DOI 10.1016/S2213-8587(20)30314-4
   Eisenhofer G, 2003, J CLIN ENDOCR METAB, V88, P2656, DOI 10.1210/jc.2002-030005
   Eisenhofer Graeme, 2017, Clin Biochem Rev, V38, P69
   Eisenhofer G, 2012, EUR J CANCER, V48, P1739, DOI 10.1016/j.ejca.2011.07.016
   Eisenhofer G, 2011, CLIN CHEM, V57, P411, DOI 10.1373/clinchem.2010.153320
   Elliott PF, 2021, J CLIN ENDOCR METAB, V106, P598, DOI 10.1210/clinem/dgaa488
   Ellis RJ, 2013, J AM COLL SURGEONS, V217, P489, DOI 10.1016/j.jamcollsurg.2013.04.027
   Falhammar H, 2019, J ENDOCR SOC, V3, P1518, DOI 10.1210/js.2019-00200
   Falhammar H, 2018, ENDOCRINE, V62, P566, DOI 10.1007/s12020-018-1734-x
   Falhammar H, 2018, ENDOCR CONNECT, V7, P186, DOI 10.1530/EC-17-0321
   Falhammar H, 2017, ENDOCRINE, V55, P305, DOI 10.1007/s12020-016-1127-y
   Fishbein L, 2017, CANCER CELL, V31, P181, DOI 10.1016/j.ccell.2017.01.001
   Galati SJ, 2015, ENDOCR PRACT, V21, P368, DOI 10.4158/EP14036.RA
   Gao BH, 2006, UROLOGY, V68, P282, DOI 10.1016/j.urology.2006.02.019
   Gatzoulis KA, 1998, ACTA CARDIOL, V53, P227
   Giavarini A, 2013, HEART, V99, P1438, DOI 10.1136/heartjnl-2013-304073
   Glasker S, 2020, ONCOTARGETS THER, V13, P5669, DOI 10.2147/OTT.S190753
   Grabmaier K, 2004, ONCOGENE, V23, P5624, DOI 10.1038/sj.onc.1207764
   Granberg D, 2021, J CLIN ENDOCR METAB, V106, pE1937, DOI 10.1210/clinem/dgaa982
   Greenleaf Christopher E, 2017, Proc (Bayl Univ Med Cent), V30, P314
   Gruber LM, 2021, J CLIN ENDOCR METAB, V106, pE2393, DOI 10.1210/clinem/dgab130
   Gruber LM, 2021, CURR CARDIOL REP, V23, DOI 10.1007/s11886-021-01485-4
   Gruber LM, 2020, GLAND SURG, V9, P362, DOI 10.21037/gs.2020.03.04
   Gruber LM, 2019, J CLIN ENDOCR METAB, V104, P1386, DOI 10.1210/jc.2018-01707
   Gruber LM, 2017, CLIN ENDOCRINOL, V86, P141, DOI 10.1111/cen.13163
   Gurrieri C, 2018, ANN THORAC SURG, V105, P1160, DOI 10.1016/j.athoracsur.2017.11.022
   Hadoux J, 2014, INT J CANCER, V135, P2711, DOI 10.1002/ijc.28913
   Hamidi O, 2017, CLIN ENDOCRINOL, V87, P440, DOI 10.1111/cen.13434
   Hamidi O, 2017, J CLIN ENDOCR METAB, V102, P3296, DOI 10.1210/jc.2017-00992
   Hasassri ME, 2017, WORLD J SURG, V41, P3147, DOI 10.1007/s00268-017-4110-8
   Hescot S, 2019, J CLIN ENDOCR METAB, V104, P2367, DOI 10.1210/jc.2018-01968
   Huang H, 2008, CANCER-AM CANCER SOC, V113, P2020, DOI 10.1002/cncr.23812
   Ilanchezhian M, 2020, CURR TREAT OPTION ON, V21, DOI 10.1007/s11864-020-00787-z
   Ilias I, 2008, J NUCL MED, V49, P1613, DOI 10.2967/jnumed.108.052373
   IWANAGA T, 1984, CELL TISSUE RES, V236, P733
   Jawed I, 2018, CELL MOL NEUROBIOL, V38, P1099, DOI 10.1007/s10571-018-0579-4
   Jha A, 2021, CLIN CANCER RES, V27, P2989, DOI 10.1158/1078-0432.CCR-20-3703
   Jimenez C, 2020, CANCERS, V12, DOI 10.3390/cancers12082307
   Jochmanova I, 2018, TRENDS CANCER, V4, P6, DOI 10.1016/j.trecan.2017.11.001
   Jochmanova I, 2013, JNCI-J NATL CANCER I, V105, P1270, DOI 10.1093/jnci/djt201
   Juhlin CC, 2021, ENDOCR PATHOL, V32, P228, DOI 10.1007/s12022-021-09675-0
   Juhlin CC, 2020, ENDOCR PATHOL, V31, P401, DOI 10.1007/s12022-020-09645-y
   Khatami Fatemeh, 2018, Endocr Regul, V52, P41, DOI 10.2478/enr-2018-0006
   Kim JH, 2020, ENDOCRINOL METAB, V35, P157, DOI 10.3803/EnM.2020.35.1.157
   Kimura N, 2014, ENDOCR-RELAT CANCER, V21, P405, DOI 10.1530/ERC-13-0494
   Kittah NE, 2020, CLIN ENDOCRINOL, V93, P288, DOI 10.1111/cen.14222
   Kohlenberg J, 2019, CANCERS, V11, DOI 10.3390/cancers11020195
   Kong G, 2019, J CLIN ENDOCR METAB, V104, P5091, DOI 10.1210/jc.2019-00018
   Lam AKY, 2017, ENDOCR PATHOL, V28, P213, DOI 10.1007/s12022-017-9484-5
   Lenders JWM, 2020, J HYPERTENS, V38, P1443, DOI 10.1097/HJH.0000000000002438
   Lenders JWM, 2014, J CLIN ENDOCR METAB, V99, P1915, DOI 10.1210/jc.2014-1498
   Liu TT, 2014, ENDOCR-RELAT CANCER, V21, P427, DOI 10.1530/ERC-14-0016
   LLOYD RV, 1985, ARCH PATHOL LAB MED, V109, P633
   Lloyd RV, 2017, WHO CLASSIFICATION T
   Loh KC, 1997, J ENDOCRINOL INVEST, V20, P648, DOI 10.1007/BF03348026
   Manger WM, 2009, HORM METAB RES, V41, P658, DOI 10.1055/s-0028-1128139
   Mao JJ, 2021, J ENDOCR SOC, V5, DOI 10.1210/jendso/bvab107
   Martin TPC, 2007, CLIN OTOLARYNGOL, V32, P7
   Mazzaglia PJ, 2009, ARCH SURG-CHICAGO, V144, P465, DOI 10.1001/archsurg.2009.59
   Mete O, 2021, AM J SURG PATHOL, V45, P1264, DOI 10.1097/PAS.0000000000001715
   MIYAKE H, 1989, AM J ROENTGENOL, V152, P1005, DOI 10.2214/ajr.152.5.1005
   Muth A, 2019, J INTERN MED, V285, P187, DOI 10.1111/joim.12869
   Nastos K, 2017, J SURG ONCOL, V115, P425, DOI 10.1002/jso.24553
   Neumann HPH, 2019, NEW ENGL J MED, V381, P552, DOI 10.1056/NEJMra1806651
   Neumann HPH, 2019, JAMA NETW OPEN, V2, DOI 10.1001/jamanetworkopen.2019.8898
   Nolting S, 2022, ENDOCR REV, V43, P199, DOI 10.1210/endrev/bnab019
   Nonaka D, 2013, AM J SURG PATHOL, V37, P1236, DOI 10.1097/PAS.0b013e318289c765
   Noto RB, 2018, J CLIN ENDOCR METAB, V103, P213, DOI 10.1210/jc.2017-02030
   O'Kane GM, 2019, BRIT J CANCER, V120, P1113, DOI 10.1038/s41416-019-0474-x
   Oh DY, 2012, CANCER-AM CANCER SOC, V118, P6162, DOI 10.1002/cncr.27675
   Pacak K, 2001, ANN INTERN MED, V134, P315, DOI 10.7326/0003-4819-134-4-200102200-00016
   Papathomas TG, 2015, MODERN PATHOL, V28, P807, DOI 10.1038/modpathol.2015.41
   Pappachan JM, 2018, CURR HYPERTENS REP, V20, DOI 10.1007/s11906-018-0804-z
   Patel D, 2020, ANN SURG ONCOL, V27, P1329, DOI 10.1245/s10434-020-08220-3
   Pinato DJ, 2013, BRIT J CANCER, V108, P429, DOI 10.1038/bjc.2012.538
   Plouin PF, 2016, EUR J ENDOCRINOL, V174, pG1, DOI 10.1530/EJE-16-0033
   PROYE C, 1986, SURGERY, V100, P1154
   Rafat C, 2014, J CLIN ENDOCR METAB, V99, pE2681, DOI 10.1210/jc.2014-1975
   Rao D, 2019, J CLIN ENDOCR METAB, V104, P3812, DOI 10.1210/jc.2018-02355
   Reginelli A, 2020, GLAND SURG, V9, P2331, DOI 10.21037/gs-20-559
   Riester A, 2015, EUR J ENDOCRINOL, V173, P757, DOI 10.1530/EJE-15-0483
   Roman-Gonzalez A, 2018, ANN SURG, V268, P172, DOI 10.1097/SLA.0000000000002195
   SARDESAI SH, 1990, BRIT HEART J, V63, P234
   Satapathy S, 2019, CLIN ENDOCRINOL, V91, P718, DOI 10.1111/cen.14106
   Schteingart DE, 2005, ENDOCR-RELAT CANCER, V12, P667, DOI 10.1677/erc.1.01029
   Shulkin BL, 2006, ANN NY ACAD SCI, V1073, P374, DOI 10.1196/annals.1353.041
   Stenman A, 2019, CANCERS, V11, DOI 10.3390/cancers11020225
   Stenman A, 2019, AM J SURG PATHOL, V43, P409, DOI 10.1097/PAS.0000000000001190
   Taieb D, 2019, ENDOCR-RELAT CANCER, V26, pR627, DOI 10.1530/ERC-19-0165
   Taieb D, 2019, HORM METAB RES, V51, P414, DOI 10.1055/a-0586-3710
   Taieb D, 2019, EUR J NUCL MED MOL I, V46, P2112, DOI 10.1007/s00259-019-04398-1
   Tamaki R, 2021, J CARDIAC SURG, V36, P3425, DOI 10.1111/jocs.15736
   Thompson LDR, 2002, AM J SURG PATHOL, V26, P551, DOI 10.1097/00000478-200205000-00002
   Thorpe MP, 2020, J CLIN ENDOCR METAB, V105, pE494, DOI 10.1210/clinem/dgz074
   Timmers HJLM, 2012, J NATL CANCER I, V104, P700, DOI 10.1093/jnci/djs188
   Timmers HJLM, 2009, J CLIN ENDOCR METAB, V94, P4757, DOI 10.1210/jc.2009-1248
   Turkova H, 2016, ENDOCR PRACT, V22, P302, DOI 10.4158/EP15725.OR
   van Berkel A, 2014, EUR J ENDOCRINOL, V170, pR109, DOI 10.1530/EJE-13-0882
   Vanderveen KA, 2009, SURGERY, V146, P1158, DOI 10.1016/j.surg.2009.09.013
   Vyakaranam AR, 2019, CANCERS, V11, DOI 10.3390/cancers11070909
   Wachtel H, 2020, J CLIN ENDOCR METAB, V105, DOI 10.1210/clinem/dgaa608
   WILKENFELD C, 1992, J HEART LUNG TRANSPL, V11, P363
   Wu D, 2009, AM J SURG PATHOL, V33, P599, DOI 10.1097/PAS.0b013e318190d12e
   Y-Hassan S, 2020, J CLIN MED, V9, DOI 10.3390/jcm9082435
   Y-Hassan S, 2020, CLIN CARDIOL, V43, P459, DOI 10.1002/clc.23352
   Y-Hassan S, 2020, ENDOCRINE, V67, P727, DOI 10.1007/s12020-019-02169-4
   Y-Hassan S, 2019, ENDOCRINE, V65, P483, DOI 10.1007/s12020-019-02035-3
   Yan Q, 2018, AM J MED, V131, P506, DOI 10.1016/j.amjmed.2018.01.010
   Yeoh CJ, 2017, A A CASE REP, V8, P58, DOI 10.1213/XAA.0000000000000423
   Zandee WT, 2019, EUR J ENDOCRINOL, V181, P45, DOI 10.1530/EJE-18-0901
   Zelinka T, 2012, HORM METAB RES, V44, P379, DOI 10.1055/s-0032-1306294
   Zhikrivetskaya SO, 2017, ONCOTARGET, V8, P25756, DOI 10.18632/oncotarget.15201
NR 140
TC 10
Z9 10
U1 2
U2 7
PU MDPI
PI BASEL
PA ST ALBAN-ANLAGE 66, CH-4052 BASEL, SWITZERLAND
EI 2072-6694
J9 CANCERS
JI Cancers
PD FEB
PY 2022
VL 14
IS 4
AR 917
DI 10.3390/cancers14040917
PG 22
WC Oncology
WE Science Citation Index Expanded (SCI-EXPANDED)
SC Oncology
GA ZK2TD
UT WOS:000762845400001
PM 35205664
OA Green Published, gold
DA 2023-08-27
ER

PT J
AU EISNER, W
   SCHMID, UD
   REULEN, HJ
   OECKLER, R
   OLTEANUNERBE, V
   GALL, C
   KOTHBAUER, K
AF EISNER, W
   SCHMID, UD
   REULEN, HJ
   OECKLER, R
   OLTEANUNERBE, V
   GALL, C
   KOTHBAUER, K
TI THE MAPPING AND CONTINUOUS MONITORING OF THE INTRINSIC MOTOR NUCLEI
   DURING BRAIN-STEM SURGERY
SO NEUROSURGERY
LA English
DT Article
DE ABDUCENS NERVE; BRAIN STEM; CAVERNOMA; ELECTROPHYSIOLOGICAL MONITORING;
   FACIAL NERVE; GLIOMA; GLOSSOPHARYNGEAL NERVE; HEMANGIOBLASTOMA;
   HYPOGLOSSAL NERVE; MOTOR NUCLEI; OCULOMOTOR NERVE; TRIGEMINAL NERVE
ID VASCULAR MALFORMATIONS; SURGICAL-MANAGEMENT; 4TH VENTRICLE;
   FACIAL-NERVE; TUMORS; STIMULATION; RESECTION; REMOVAL; LESIONS; FLOOR
AB A COMPREHENSIVE TECHNIQUE was developed for continuous electrophysiological monitoring of intrinsic brain stem motor function during surgery to remove space-occupying lesions in the fourth ventricle and brain stem. The technique is analogous to that used during surgery in the cerebellopontine angle; motor nuclei and peripheral pontine fiber tracts of Cranial Nerves III-XII are identified by the electrical stimulation of structures in the operative field and the evaluation of the compound muscle action potentials recorded from the corresponding muscles of the head. Nerve function is monitored continuously by recording the ongoing electromyographic activity in these same muscles. Broadcasting electromyographic responses through a loudspeaker gives the surgeon immediate feedback on the status of the motor nuclei being monitored. Advantages of this technique include 1) the positive, objective identification of the nuclei and fiber tracts; 2) the continuous feedback on the status of these structures; 3) a safe approach through the fourth ventricle to the lesions in the brain stem; 4) the positive identification of the boundaries between the neoplasm and the motor structures of the rhomboid fossa; and 5) a warning to the surgeon of potentially harmful nerve manipulations (contact, dissection, transection) during surgery. After this technique was used in 16 consecutive operations to remove cavernomas (n = 9), gliomas (n = 4), and other types of tumors (n = 3), surgical and neurological results showed the method to be reliable and simple to perform.
C1 UNIV MUNICH,KLINIKUM GROSSHADERN,DEPT NEUROSURG,D-81377 MUNICH,GERMANY.
   UNIV BERN,INSELSPITAL,DEPT NEUROSURG,BERN,SWITZERLAND.
C3 University of Munich; University of Bern; University Hospital of Bern
CR BAKER GS, 1965, J NEUROSURG, V23, P338, DOI 10.3171/jns.1965.23.3.0338
   Bricolo A, 1991, Acta Neurochir Suppl (Wien), V53, P148
   CHYATTE D, 1989, J NEUROSURG, V70, P847, DOI 10.3171/jns.1989.70.6.0847
   DAUBE JR, 1991, INTRAOPERATIVE NEURO, P246
   EPSTEIN F, 1986, J NEUROSURG, V64, P11, DOI 10.3171/jns.1986.64.1.0011
   FAHLBUSCH R, 1990, NEUROSURGERY, V26, P449, DOI 10.1227/00006123-199003000-00012
   FASANO VA, 1986, SURG NEUROL, V25, P219, DOI 10.1016/0090-3019(86)90231-4
   FRITSCHI JA, 1994, ACTA NEUROCHIR, V130, P35, DOI 10.1007/BF01405501
   HARNER SG, 1987, MAYO CLIN PROC, V62, P92, DOI 10.1016/S0025-6196(12)61876-X
   HEFFEZ DS, 1990, NEUROSURGERY, V27, P789, DOI 10.1227/00006123-199011000-00018
   KARTUSH JM, 1989, OTOLARYNG HEAD NECK, V101, P496, DOI 10.1177/019459988910100416
   Kartush JM, 1992, NEUROMONITORING OTOL, P99
   KOTHBAUER K, 1993, NEUROSURGERY, V34, P702
   KYOSHIMA K, 1993, J NEUROSURG, V78, P987, DOI 10.3171/jns.1993.78.6.0987
   LANG J, 1991, ACTA NEUROCHIR, V113, P84, DOI 10.1007/BF01402120
   MOLLER A, 1985, AM J OTOL S, V11, P27
   MOLLER AR, 1986, EXP NEUROL, V93, P584, DOI 10.1016/0014-4886(86)90178-0
   MOLLER AR, 1988, EVOKED POTENTIALS IN, P99
   PRASS RL, 1986, NEUROSURGERY, V19, P392
   SCHMID UD, 1992, MUSCLE NERVE, V15, P829, DOI 10.1002/mus.880150712
   SEKHAR LN, 1986, J NEUROSURG, V64, P879, DOI 10.3171/jns.1986.64.6.0879
   STRAUSS C, 1993, J NEUROSURG, V79, P393, DOI 10.3171/jns.1993.79.3.0393
   WEIL SM, 1990, ACTA NEUROCHIR, V105, P14, DOI 10.1007/BF01664852
   ZIMMERMAN RS, 1991, J NEUROSURG, V75, P32, DOI 10.3171/jns.1991.75.1.0032
NR 24
TC 70
Z9 73
U1 0
U2 2
PU WILLIAMS & WILKINS
PI BALTIMORE
PA 351 WEST CAMDEN ST, BALTIMORE, MD 21201-2436
SN 0148-396X
J9 NEUROSURGERY
JI Neurosurgery
PD AUG
PY 1995
VL 37
IS 2
BP 255
EP 265
DI 10.1227/00006123-199508000-00010
PG 11
WC Clinical Neurology; Surgery
WE Science Citation Index Expanded (SCI-EXPANDED)
SC Neurosciences & Neurology; Surgery
GA RK745
UT WOS:A1995RK74500031
PM 7477777
DA 2023-08-27
ER

PT J
AU NELKIN, BD
   BALL, DW
   BAYLIN, SB
AF NELKIN, BD
   BALL, DW
   BAYLIN, SB
TI MOLECULAR ABNORMALITIES IN TUMORS ASSOCIATED WITH MULTIPLE ENDOCRINE
   NEOPLASIA TYPE-2
SO ENDOCRINOLOGY AND METABOLISM CLINICS OF NORTH AMERICA
LA English
DT Review
ID MEDULLARY-THYROID-CARCINOMA; NERVE GROWTH-FACTOR; GENE-RELATED PEPTIDE;
   C-CELL HYPERPLASIA; RET PROTO-ONCOGENE; HUMAN CALCITONIN GENE; RAT
   ADRENAL-MEDULLA; CATECHOLAMINE-SYNTHESIZING ENZYMES; TYROSINE KINASE
   ONCOGENES; NEURONAL DIFFERENTIATION
RP NELKIN, BD (通讯作者)，JOHNS HOPKINS MED INST, CTR ONCOL, 424 N BOND ST, BALTIMORE, MD 21231 USA.
FU NCI NIH HHS [CA49938, CA47480] Funding Source: Medline; NIDDK NIH HHS
   [DK01298] Funding Source: Medline
CR ADEMA GJ, 1990, NUCLEIC ACIDS RES, V18, P5365, DOI 10.1093/nar/18.18.5365
   ALBORESSAAVEDRA J, 1988, HUM PATHOL, V19, P795, DOI 10.1016/S0046-8177(88)80262-4
   ALEMA S, 1985, NATURE, V316, P557, DOI 10.1038/316557a0
   AMARA SG, 1982, NATURE, V298, P240, DOI 10.1038/298240a0
   ANDERSON DJ, 1986, CELL, V47, P1079, DOI 10.1016/0092-8674(86)90823-8
   ANDERSON DJ, 1993, J NEUROBIOL, V24, P185, DOI 10.1002/neu.480240206
   [Anonymous], 1982, NEURAL CREST
   [Anonymous], WILLIAMS TXB ENDOCRI
   BAETSCHER M, 1991, ONCOGENE, V6, P1133
   BALL DW, 1993, P NATL ACAD SCI USA, V90, P5648, DOI 10.1073/pnas.90.12.5648
   BALL DW, 1992, NUCLEIC ACIDS RES, V20, P117, DOI 10.1093/nar/20.1.117
   BARBACID M, 1991, BIOCHIM BIOPHYS ACTA, V1072, P115, DOI 10.1016/0304-419X(91)90010-I
   BARSAGI D, 1985, CELL, V42, P841, DOI 10.1016/0092-8674(85)90280-6
   BAYLIN SB, 1976, SCIENCE, V193, P321, DOI 10.1126/science.935869
   BAYLIN SB, 1978, SCIENCE, V199, P429, DOI 10.1126/science.619463
   BERGHOLM U, 1989, CANCER-AM CANCER SOC, V64, P135, DOI 10.1002/1097-0142(19890701)64:1<135::AID-CNCR2820640123>3.0.CO;2-G
   BOHN MC, 1981, DEV BIOL, V82, P1, DOI 10.1016/0012-1606(81)90423-1
   BONDESON L, 1989, CANCER, V64, P680, DOI 10.1002/1097-0142(19890801)64:3<680::AID-CNCR2820640319>3.0.CO;2-I
   BONGARZONE I, 1989, ONCOGENE, V4, P1457
   BONGARZONE I, 1993, MOL CELL BIOL, V13, P358, DOI 10.1128/MCB.13.1.358
   BOULTWOOD J, 1988, CANCER RES, V48, P4073
   BROAD PM, 1989, NUCLEIC ACIDS RES, V17, P6999, DOI 10.1093/nar/17.17.6999
   BURSTEIN DE, 1982, DEV BIOL, V94, P477, DOI 10.1016/0012-1606(82)90364-5
   CANTLEY LC, 1991, CELL, V64, P281, DOI 10.1016/0092-8674(91)90639-G
   CARNEY JA, 1976, AM J CLIN PATHOL, V66, P279
   CHAO MV, 1992, CELL, V68, P995, DOI 10.1016/0092-8674(92)90068-N
   CHAO MV, 1992, NEURON, V9, P583, DOI 10.1016/0896-6273(92)90023-7
   CHESA PG, 1987, P NATL ACAD SCI USA, V84, P3234, DOI 10.1073/pnas.84.10.3234
   COMINGS DE, 1973, P NATL ACAD SCI USA, V70, P3324, DOI 10.1073/pnas.70.12.3324
   COTE GJ, 1992, NUCLEIC ACIDS RES, V20, P2361, DOI 10.1093/nar/20.9.2361
   COTE GJ, 1990, MOL ENDOCRINOL, V4, P1744, DOI 10.1210/mend-4-11-1744
   COTE GJ, 1986, J BIOL CHEM, V261, P5524
   CRENSHAW EB, 1987, CELL, V49, P389, DOI 10.1016/0092-8674(87)90291-1
   CUTTITTA F, 1985, NATURE, V316, P823, DOI 10.1038/316823a0
   DATTA H, 1990, BIOCHEM SOC T, V18, P1276, DOI 10.1042/bst0181276
   DEBUSTROS A, 1992, BIOCHEM BIOPH RES CO, V189, P1157, DOI 10.1016/0006-291X(92)92325-R
   DEBUSTROS A, 1985, J BIOL CHEM, V260, P98
   DEBUSTROS A, 1986, J BIOL CHEM, V261, P8036
   DEBUSTROS A, 1990, MOL CELL BIOL, V10, P1773, DOI 10.1128/MCB.10.4.1773
   DECHIARA TM, 1990, NATURE, V345, P78, DOI 10.1038/345078a0
   DECKER HJH, 1988, BLUT, V57, P270
   DEFRANCISCIS V, 1991, CANCER RES, V51, P4234
   DELELLIS RA, 1976, AM J PATHOL, V83, P177
   DENISDONINI S, 1989, NATURE, V339, P701, DOI 10.1038/339701a0
   DONISKELLER H, 1993, HUM MOL GENET, V2, P851, DOI 10.1093/hmg/2.7.851
   DOUPE AJ, 1985, J NEUROSCI, V5, P2119
   EGAN SE, 1993, NATURE, V363, P45, DOI 10.1038/363045a0
   EMESON RB, 1989, NATURE, V341, P76, DOI 10.1038/341076a0
   ERICSON LE, 1990, THYROID GLAND, P1
   FEARON ER, 1990, CELL, V61, P759, DOI 10.1016/0092-8674(90)90186-I
   FELDMAN JM, 1981, RES COMMUN CHEM PATH, V34, P389
   FONTAINE J, 1979, GEN COMP ENDOCR, V37, P81, DOI 10.1016/0016-6480(79)90049-2
   FRANCKE U, 1976, CYTOGENET CELL GENET, V16, P131, DOI 10.1159/000130573
   FURTH ME, 1987, ONCOGENE, V1, P47
   GAGEL RF, 1989, ANN INTERN MED, V111, P802, DOI 10.7326/0003-4819-111-10-802
   GARDNER E, 1993, HUM MOL GENET, V2, P241, DOI 10.1093/hmg/2.3.241
   GERSHON MD, 1993, J NEUROBIOL, V24, P199, DOI 10.1002/neu.480240207
   GOMEZ N, 1991, NATURE, V353, P170, DOI 10.1038/353170a0
   GOTO K, 1990, J CLIN ENDOCR METAB, V70, P353, DOI 10.1210/jcem-70-2-353
   GREENE LA, 1976, P NATL ACAD SCI USA, V73, P2424, DOI 10.1073/pnas.73.7.2424
   GRIECO M, 1990, CELL, V60, P557, DOI 10.1016/0092-8674(90)90659-3
   HAEGERSTRAND A, 1990, P NATL ACAD SCI USA, V87, P3299, DOI 10.1073/pnas.87.9.3299
   HAGAG N, 1986, NATURE, V319, P680, DOI 10.1038/319680a0
   HALEGOUA S, 1991, CURR TOP MICROBIOL, V165, P119
   HANSEN MF, 1987, CANCER RES, V47, P5518
   HELMAN LJ, 1989, J CLIN ONCOL, V7, P1720, DOI 10.1200/JCO.1989.7.11.1720
   HERSCHMAN HR, 1991, ANNU REV BIOCHEM, V60, P281, DOI 10.1146/annurev.bi.60.070191.001433
   HILL RE, 1991, NATURE, V354, P522, DOI 10.1038/354522a0
   HOWE LR, 1992, CELL, V71, P335, DOI 10.1016/0092-8674(92)90361-F
   HUNTER T, 1991, CELL, V64, P249, DOI 10.1016/0092-8674(91)90637-E
   IKEDA I, 1990, ONCOGENE, V5, P1291
   ISHIZAKA Y, 1989, ONCOGENE, V4, P1519
   ISHIZAKA Y, 1992, ONCOGENE, V7, P1441
   IWAMOTO T, 1990, ONCOGENE, V5, P535
   IWAMOTO T, 1993, ONCOGENE, V8, P1087
   IWAMOTO T, 1991, EUR J IMMUNOL, V21, P1809, DOI 10.1002/eji.1830210805
   IWAMOTO T, 1993, BRIT J CANCER, V67, P504, DOI 10.1038/bjc.1993.94
   IWAMOTO T, 1991, EMBO J, V10, P3167, DOI 10.1002/j.1460-2075.1991.tb04878.x
   Jackson C E, 1989, Henry Ford Hosp Med J, V37, P116
   JARROTT B, 1977, CLIN SCI MOL MED, V53, P529, DOI 10.1042/cs0530529
   JOHNSON JE, 1990, NATURE, V346, P858, DOI 10.1038/346858a0
   JORDAN DK, 1989, CANCER GENET CYTOGEN, V42, P227, DOI 10.1016/0165-4608(89)90091-5
   KHOSLA S, 1991, J CLIN INVEST, V87, P1691, DOI 10.1172/JCI115186
   KIECHLESCHWARZ M, 1989, HUM GENET, V82, P127, DOI 10.1007/BF00284043
   KIMURA N, 1992, VIRCHOWS ARCH A, V421, P25, DOI 10.1007/BF01607135
   KLIMPFINGER M, 1988, VIRCHOWS ARCH B, V54, P256
   KNUDSON AG, 1971, P NATL ACAD SCI USA, V68, P820, DOI 10.1073/pnas.68.4.820
   KOUSSEFF BG, 1991, J AM ACAD DERMATOL, V25, P651, DOI 10.1016/0190-9622(91)70248-Z
   KREMER NE, 1991, J CELL BIOL, V115, P809, DOI 10.1083/jcb.115.3.809
   LAIRMORE TC, 1993, P NATL ACAD SCI USA, V90, P492, DOI 10.1073/pnas.90.2.492
   LANDSVATER RM, 1989, GENOMICS, V4, P246, DOI 10.1016/0888-7543(89)90327-3
   LANDSVATER RM, 1993, AM J HUM GENET, V52, P335
   LANZI C, 1992, ONCOGENE, V7, P2189
   LEDOUARIN NM, 1993, J NEUROBIOL, V24, P146, DOI 10.1002/neu.480240203
   LEE WH, 1987, SCIENCE, V235, P1394, DOI 10.1126/science.3823889
   LEFF SE, 1987, CELL, V48, P517, DOI 10.1016/0092-8674(87)90202-9
   Leong S.S., 1981, ADV THYROID NEOPLASI, P95
   LIBBEY NP, 1989, AM J SURG PATHOL, V13, P71, DOI 10.1097/00000478-198901000-00011
   LIPPMAN SM, 1982, J CLIN ENDOCR METAB, V54, P233, DOI 10.1210/jcem-54-2-233
   LIVOLSI V, 1990, SURGICAL PATHOLOGY T
   LIVOLSI VA, 1973, J CLIN ENDOCR METAB, V37, P550, DOI 10.1210/jcem-37-4-550
   LJUNGBERG O, 1972, ACTA PATH MICRO IM A, VA 80, P577
   MABRY M, 1989, Proceedings of the American Association for Cancer Research Annual Meeting, V30, P487
   MARSHALL CJ, 1991, CELL, V64, P313, DOI 10.1016/0092-8674(91)90641-B
   MARUYAMA K, 1987, ONCOGENE, V1, P361
   MATHEW CGP, 1987, NATURE, V328, P524, DOI 10.1038/328524a0
   MATHEW CGP, 1987, NATURE, V328, P527, DOI 10.1038/328527a0
   MICHELSOHN AM, 1992, NEURON, V8, P589, DOI 10.1016/0896-6273(92)90285-L
   Miya A, 1992, Henry Ford Hosp Med J, V40, P215
   MOLE SE, 1993, HUM MOL GENET, V2, P247, DOI 10.1093/hmg/2.3.247
   Moley J F, 1992, Henry Ford Hosp Med J, V40, P284
   MOLEY JF, 1991, CANCER RES, V51, P1596
   MULLIGAN LM, 1993, NATURE, V363, P458, DOI 10.1038/363458a0
   MURRE C, 1989, CELL, V56, P777, DOI 10.1016/0092-8674(89)90682-X
   MUSZYNSKI M, 1983, J BIOL CHEM, V258, P1678
   NAGAO M, 1990, JPN J CANCER RES, V81, P309, DOI 10.1111/j.1349-7006.1990.tb02566.x
   NAKAGAWA T, 1987, P NATL ACAD SCI USA, V84, P5923, DOI 10.1073/pnas.84.16.5923
   NELKIN BD, 1990, BIOCHEM BIOPH RES CO, V170, P140, DOI 10.1016/0006-291X(90)91251-M
   NELKIN BD, 1989, CANCER RES, V49, P4114
   NELKIN BD, 1989, JAMA-J AM MED ASSOC, V261, P3130, DOI 10.1001/jama.261.21.3130
   NELKIN BD, 1990, FUNCTION EVOLUTION R, P84
   NEW HV, 1986, NATURE, V323, P809, DOI 10.1038/323809a0
   NODA M, 1985, NATURE, V318, P73, DOI 10.1038/318073a0
   Nunez E A, 1978, Int Rev Cytol, V52, P1, DOI 10.1016/S0074-7696(08)60753-6
   Okazaki M, 1989, Henry Ford Hosp Med J, V37, P112
   OTOOLE K, 1985, HUM PATHOL, V16, P991, DOI 10.1016/S0046-8177(85)80276-8
   PELEG S, 1990, MOL ENDOCRINOL, V4, P1750, DOI 10.1210/mend-4-11-1750
   PFRAGNER R, 1990, CANCER RES, V50, P4160
   PIEROTTI MA, 1992, P NATL ACAD SCI USA, V89, P1616, DOI 10.1073/pnas.89.5.1616
   PULITI A, 1993, CYTOGENET CELL GENET, V63, P102, DOI 10.1159/000133510
   ROSENFELD MG, 1983, NATURE, V304, P129, DOI 10.1038/304129a0
   RUPPERT JM, 1986, AM J SURG PATHOL, V10, P513, DOI 10.1097/00000478-198607000-00009
   RUSSO AF, 1992, MOL ENDOCRINOL, V6, P207, DOI 10.1210/me.6.2.207
   RUSSO AF, 1988, J BIOL CHEM, V263, P5
   RYDEL RE, 1987, J NEUROSCI, V7, P3639
   SAAD MF, 1984, J CLIN ENDOCR METAB, V59, P850, DOI 10.1210/jcem-59-5-850
   SANTORO M, 1990, ONCOGENE, V5, P1595
   SANTORO M, 1993, CELL GROWTH DIFFER, V4, P77
   SCAPPATICCI S, 1992, CANCER GENET CYTOGEN, V59, P51, DOI 10.1016/0165-4608(92)90157-4
   SCHNEIDER R, 1992, TRENDS BIOCHEM SCI, V17, P468, DOI 10.1016/0968-0004(92)90490-Z
   SCHULZ N, 1992, CANCER RES, V52, P450
   SCOPSI L, 1991, MODERN PATHOL, V4, P297
   SEGOND N, 1992, BIOCHEM BIOPH RES CO, V187, P381, DOI 10.1016/S0006-291X(05)81504-9
   SEIDL K, 1989, DEV BIOL, V136, P481, DOI 10.1016/0012-1606(89)90273-X
   SIMPSON NE, 1987, NATURE, V328, P528, DOI 10.1038/328528a0
   SOZZI G, 1991, ONCOGENE, V6, P339
   STOLARSKYFREDMAN L, 1990, MOL ENDOCRINOL, V4, P497, DOI 10.1210/mend-4-3-497
   SUNDAY ME, 1988, ENDOCRINOLOGY, V122, P1551, DOI 10.1210/endo-122-4-1551
   SZEBERENYI J, 1990, MOL CELL BIOL, V10, P5324, DOI 10.1128/MCB.10.10.5324
   TAHIRA T, 1991, ONCOGENE, V6, P2333
   TAHIRA T, 1990, ONCOGENE, V5, P97
   TAKAHASHI M, 1991, ONCOGENE, V6, P297
   TAKAHASHI M, 1987, MOL CELL BIOL, V7, P1378, DOI 10.1128/MCB.7.4.1378
   TAKAHASHI M, 1988, ONCOGENE, V3, P571
   TAKAMI H, 1988, WORLD J SURG, V12, P572, DOI 10.1007/BF01655455
   TANAKA K, 1987, CANCER GENET CYTOGEN, V25, P27, DOI 10.1016/0165-4608(87)90156-7
   TANAKA N, 1992, GENE CHROMOSOME CANC, V5, P399, DOI 10.1002/gcc.2870050416
   TANAKA S, 1991, J INTERN MED, V229, P371, DOI 10.1111/j.1365-2796.1991.tb00361.x
   TANIGUCHI M, 1991, BIOCHEM BIOPH RES CO, V181, P416, DOI 10.1016/S0006-291X(05)81435-4
   THOMAS SM, 1992, CELL, V68, P1031, DOI 10.1016/0092-8674(92)90075-N
   TISCHLER AS, 1992, J HISTOCHEM CYTOCHEM, V40, P1043, DOI 10.1177/40.7.1351491
   TISCHLER AS, 1990, LAB INVEST, V63, P44
   TISCHLER AS, 1988, J AM COLL TOXICOL, V7, P23, DOI 10.3109/10915818809078701
   TISCHLER AS, 1991, LAB INVEST, V65, P374
   TISCHLER AS, 1993, J NEUROSCI, V13, P1533
   TISCHLER AS, 1993, ENDOCR PATHOL, V4, P15, DOI 10.1007/BF02914484
   TISCHLER AS, 1985, LAB INVEST, V53, P486
   TISCHLER AS, IN PRESS PATHOLOGY A, V1
   TOGARI A, 1985, J NEUROSCI, V5, P307
   TSUJIMOTO T, 1988, J NEUROSCI, V8, P3951
   VACCARO KK, 1980, J BIOL CHEM, V255, P6539
   WOLFE H, 1992, H FORD HOSP MED J, V40, P312
   WOLFE HJ, 1975, J CLIN ENDOCR METAB, V41, P1076, DOI 10.1210/jcem-41-6-1076
   WOLFE HJ, 1973, NEW ENGL J MED, V289, P437, DOI 10.1056/NEJM197308302890901
   WOOD KW, 1992, CELL, V68, P1041, DOI 10.1016/0092-8674(92)90076-O
   WURSTERHILL DH, 1986, CANCER GENET CYTOGEN, V20, P247, DOI 10.1016/0165-4608(86)90080-4
   WURSTERHILL DH, 1990, CANCER GENET CYTOGEN, V47, P227, DOI 10.1016/0165-4608(90)90032-6
   XU W, 1992, GENE CHROMOSOME CANC, V4, P337, DOI 10.1002/gcc.2870040411
   YANA I, 1992, JPN J CANCER RES, V83, P1113, DOI 10.1111/j.1349-7006.1992.tb02730.x
   YANG KP, 1990, ANTICANCER RES, V10, P189
   ZEYTIN FN, 1987, ENDOCRINOLOGY, V121, P361, DOI 10.1210/endo-121-1-361
   ZEYTIN FN, 1987, ENDOCRINOLOGY, V121, P352, DOI 10.1210/endo-121-1-352
   ZEYTINOGLU FN, 1980, P NATL ACAD SCI-BIOL, V77, P3741, DOI 10.1073/pnas.77.6.3741
NR 183
TC 5
Z9 5
U1 0
U2 0
PU W B SAUNDERS CO-ELSEVIER INC
PI PHILADELPHIA
PA 1600 JOHN F KENNEDY BOULEVARD, STE 1800, PHILADELPHIA, PA 19103-2899 USA
SN 0889-8529
EI 1558-4410
J9 ENDOCRIN METAB CLIN
JI Endocrinol. Metabol. Clin. North Amer.
PD MAR
PY 1994
VL 23
IS 1
BP 187
EP 213
DI 10.1016/S0889-8529(18)30125-7
PG 27
WC Endocrinology & Metabolism
WE Science Citation Index Expanded (SCI-EXPANDED)
SC Endocrinology & Metabolism
GA NE023
UT WOS:A1994NE02300015
PM 7913025
OA hybrid
DA 2023-08-27
ER

PT J
AU Perrier, AL
   Studer, L
AF Perrier, AL
   Studer, L
TI Making and repairing the mammalian brain - in vitro production of
   dopaminergic neurons
SO SEMINARS IN CELL & DEVELOPMENTAL BIOLOGY
LA English
DT Review
ID EMBRYONIC STEM-CELLS; NEURAL PROGENITOR CELLS; ORPHAN NUCLEAR RECEPTOR;
   TYROSINE-HYDROXYLASE; PRECURSOR CELLS; TRANSCRIPTION FACTOR; RETINOIC
   ACID; ADULT-RAT; ES CELLS; NGFI-B
AB Midbrain dopamine (DA) neurons play an essential role in modulating motor control, and their degeneration is the hallmark feature of Parkinson's disease (PD). In vitro production of DA neurons provides insight into the mechanisms that control cell fate choice, and offers an alternative to the use of fetal tissue for experimental cell replacement in PD. Here we will review the advantages and disadvantages of the various renewable cell sources and protocols tested, and discuss their relevance for basic studies and for cell therapy. (C) 2003 Elsevier Science Ltd. All rights reserved.
C1 Mem Sloan Kettering Canc Ctr, Lab Stem Cell & Tumor Biol Neurosurg & Dev Biol, New York, NY 10021 USA.
C3 Memorial Sloan Kettering Cancer Center
RP Studer, L (通讯作者)，Mem Sloan Kettering Canc Ctr, Lab Stem Cell & Tumor Biol Neurosurg & Dev Biol, 1275 York Ave,Box 256, New York, NY 10021 USA.
EM studerl@mskcc.org
RI Perrier, Anselme/E-3764-2010; Studer, Lorenz/ABH-1491-2021; Perrier,
   Anselme L/B-2272-2019
OI Studer, Lorenz/0000-0003-0741-7987; Perrier, Anselme
   L/0000-0001-7915-1968
CR Adams KA, 2000, DEVELOPMENT, V127, P1857
   Anderson DJ, 2001, NAT MED, V7, P393, DOI 10.1038/86439
   Backman C, 1999, BRAIN RES, V851, P125, DOI 10.1016/S0006-8993(99)02149-6
   BAIN G, 1995, DEV BIOL, V168, P342, DOI 10.1006/dbio.1995.1085
   Baker KA, 2000, EXP NEUROL, V162, P350, DOI 10.1006/exnr.1999.7337
   Boer GJ, 2002, BRAIN RES BULL, V58, P547, DOI 10.1016/S0361-9230(02)00804-3
   BOUVIER MM, 1995, J NEUROSCI, V15, P7141
   Brazelton TR, 2000, SCIENCE, V290, P1775, DOI 10.1126/science.290.5497.1775
   Carpenter MK, 2001, EXP NEUROL, V172, P383, DOI 10.1006/exnr.2001.7832
   Carvey PM, 2001, EXP NEUROL, V171, P98, DOI 10.1006/exnr.2001.7735
   Castillo SO, 1998, MOL CELL NEUROSCI, V11, P36, DOI 10.1006/mcne.1998.0673
   Chen NH, 2000, EUR J PHARMACOL, V405, P329, DOI 10.1016/S0014-2999(00)00563-X
   Chung S, 2002, EUR J NEUROSCI, V16, P1829, DOI 10.1046/j.1460-9568.2002.02255.x
   Cibelli JB, 2002, SCIENCE, V295, P819, DOI 10.1126/science.1065637
   Clarkson ED, 1998, P NATL ACAD SCI USA, V95, P1265, DOI 10.1073/pnas.95.3.1265
   Daadi MM, 1999, J NEUROSCI, V19, P4484
   Durbec P, 1996, NATURE, V381, P789, DOI 10.1038/381789a0
   Freed CR, 2001, NEW ENGL J MED, V344, P710, DOI 10.1056/NEJM200103083441002
   FREEMAN TB, 1995, CELL TRANSPLANT, V4, P141, DOI 10.1016/0963-6897(94)00048-O
   Haas SJP, 2002, J ANAT, V201, P61, DOI 10.1046/j.1469-7580.2002.00072.x
   Horner PJ, 2000, NATURE, V407, P963, DOI 10.1038/35039559
   Iacovitti L, 2001, BRAIN RES, V912, P99, DOI 10.1016/S0006-8993(01)02723-8
   Isacson O, 2001, NAT NEUROSCI, V4, P553, DOI 10.1038/88362
   Jiang YH, 2002, NATURE, V418, P41, DOI 10.1038/nature00870
   Kawasaki H, 2002, P NATL ACAD SCI USA, V99, P1580, DOI 10.1073/pnas.032662199
   Kawasaki H, 2000, NEURON, V28, P31, DOI 10.1016/S0896-6273(00)00083-0
   Kim JH, 2002, NATURE, V418, P50, DOI 10.1038/nature00900
   Kohyama J, 2001, DIFFERENTIATION, V68, P235, DOI 10.1046/j.1432-0436.2001.680411.x
   LAW SW, 1992, MOL ENDOCRINOL, V6, P2129, DOI 10.1210/me.6.12.2129
   Lee SH, 2000, NAT BIOTECHNOL, V18, P675, DOI 10.1038/76536
   Ling ZD, 1998, EXP NEUROL, V149, P411, DOI 10.1006/exnr.1998.6715
   MartinezSerrano A, 1997, TRENDS NEUROSCI, V20, P530, DOI 10.1016/S0166-2236(97)01119-3
   MCCAFFERY P, 1994, P NATL ACAD SCI USA, V91, P7772, DOI 10.1073/pnas.91.16.7772
   McKay R, 1997, SCIENCE, V276, P66, DOI 10.1126/science.276.5309.66
   Mezey E, 2000, SCIENCE, V290, P1779, DOI 10.1126/science.290.5497.1779
   Miller GW, 1999, TRENDS PHARMACOL SCI, V20, P424, DOI 10.1016/S0165-6147(99)01379-6
   Morizane A, 2002, J NEUROSCI RES, V69, P934, DOI 10.1002/jnr.10363
   Munoz-Sanjuan I, 2002, NAT REV NEUROSCI, V3, P271, DOI 10.1038/nrn786
   Okabe S, 1996, MECH DEVELOP, V59, P89, DOI 10.1016/0925-4773(96)00572-2
   Olanow CW, 2002, EUR J NEUROL, V9, P31, DOI 10.1046/j.1468-1331.9.s3.4.x
   OLANOW CW, 2002, MOVEMENT DISORD, P17
   Palmer TD, 1997, MOL CELL NEUROSCI, V8, P389, DOI 10.1006/mcne.1996.0595
   Potter ED, 1999, CELL TISSUE RES, V296, P235, DOI 10.1007/s004410051285
   Reubinoff BE, 2001, NAT BIOTECHNOL, V19, P1134, DOI 10.1038/nbt1201-1134
   REYNOLDS BA, 1992, SCIENCE, V255, P1707, DOI 10.1126/science.1553558
   Rhinn M, 2001, CURR OPIN NEUROBIOL, V11, P34, DOI 10.1016/S0959-4388(00)00171-9
   Riaz SS, 2002, DEV BRAIN RES, V136, P27, DOI 10.1016/S0165-3806(02)00310-3
   Sacchetti P, 2001, J NEUROCHEM, V76, P1565, DOI 10.1046/j.1471-4159.2001.00181.x
   Sakurada K, 1999, DEVELOPMENT, V126, P4017
   Sanchez-Pernaute R, 2001, J NEUROSCI RES, V65, P284, DOI 10.1002/jnr.1152
   Sanchez-Ramos J, 2000, EXP NEUROL, V164, P247, DOI 10.1006/exnr.2000.7389
   Saucedo-Cardenas O, 1998, P NATL ACAD SCI USA, V95, P4013, DOI 10.1073/pnas.95.7.4013
   Sawamoto K, 2001, P NATL ACAD SCI USA, V98, P6423, DOI 10.1073/pnas.111152398
   Sawamoto K, 2001, J NEUROSCI, V21, P3895, DOI 10.1523/JNEUROSCI.21-11-03895.2001
   Sethi KD, 2002, CURR OPIN NEUROL, V15, P457, DOI 10.1097/00019052-200208000-00009
   Smidt MP, 2000, NAT NEUROSCI, V3, P337, DOI 10.1038/73902
   Smidt MP, 1997, P NATL ACAD SCI USA, V94, P13305, DOI 10.1073/pnas.94.24.13305
   Snyder E Y, 1997, Adv Neurol, V72, P121
   SNYDER EY, 1992, CELL, V68, P33, DOI 10.1016/0092-8674(92)90204-P
   Snyder EY, 1997, P NATL ACAD SCI USA, V94, P11663, DOI 10.1073/pnas.94.21.11663
   Storch A, 2001, EXP NEUROL, V170, P317, DOI 10.1006/exnr.2001.7706
   Studer L, 1998, NAT NEUROSCI, V1, P290, DOI 10.1038/1105
   Studer L, 2000, J NEUROSCI, V20, P7377
   Stull ND, 2001, EXP NEUROL, V169, P36, DOI 10.1006/exnr.2001.7640
   Svendsen CN, 1997, EXP NEUROL, V148, P135, DOI 10.1006/exnr.1997.6634
   Svendsen CN, 1996, EXP NEUROL, V137, P376, DOI 10.1006/exnr.1996.0039
   Takahashi J, 1999, J NEUROBIOL, V38, P65, DOI 10.1002/(SICI)1097-4695(199901)38:1<65::AID-NEU5>3.3.CO;2-H
   Thomson JA, 1998, SCIENCE, V282, P1145, DOI 10.1126/science.282.5391.1145
   Toma JG, 2001, NAT CELL BIOL, V3, P778, DOI 10.1038/ncb0901-778
   Trupp M, 1996, NATURE, V381, P785, DOI 10.1038/381785a0
   Wagner J, 1999, NAT BIOTECHNOL, V17, P653, DOI 10.1038/10862
   Wakayama T, 2001, SCIENCE, V292, P740, DOI 10.1126/science.1059399
   Wallen A, 2001, MOL CELL NEUROSCI, V18, P649, DOI 10.1006/mcne.2001.1057
   Wichterle H, 2002, CELL, V110, P385, DOI 10.1016/S0092-8674(02)00835-8
   Woodbury D, 2000, J NEUROSCI RES, V61, P364, DOI 10.1002/1097-4547(20000815)61:4<364::AID-JNR2>3.3.CO;2-3
   Wu P, 2002, NAT NEUROSCI, V5, P1271, DOI 10.1038/nn974
   Yan J, 2001, J NEUROCHEM, V76, P307, DOI 10.1046/j.1471-4159.2001.00073.x
   Ye WL, 1998, CELL, V93, P755, DOI 10.1016/S0092-8674(00)81437-3
   Ye WL, 2001, NAT NEUROSCI, V4, P1175, DOI 10.1038/nn761
   Zetterstrom RH, 1996, MOL BRAIN RES, V41, P111, DOI 10.1016/0169-328X(96)00074-5
   Zetterstrom RH, 1996, MOL ENDOCRINOL, V10, P1656, DOI 10.1210/me.10.12.1656
   Zetterstrom RH, 1997, SCIENCE, V276, P248, DOI 10.1126/science.276.5310.248
   Zhang SC, 2001, NAT BIOTECHNOL, V19, P1129, DOI 10.1038/nbt1201-1129
   Zigova T, 1999, EXP NEUROL, V157, P251, DOI 10.1006/exnr.1999.7054
   Zigova T, 2000, DEV BRAIN RES, V122, P87, DOI 10.1016/S0165-3806(00)00055-9
NR 85
TC 21
Z9 25
U1 0
U2 4
PU ACADEMIC PRESS LTD- ELSEVIER SCIENCE LTD
PI LONDON
PA 24-28 OVAL RD, LONDON NW1 7DX, ENGLAND
SN 1084-9521
EI 1096-3634
J9 SEMIN CELL DEV BIOL
JI Semin. Cell Dev. Biol.
PD JUN
PY 2003
VL 14
IS 3
BP 181
EP 189
DI 10.1016/S1084-9521(03)00010-7
PG 9
WC Cell Biology; Developmental Biology
WE Science Citation Index Expanded (SCI-EXPANDED)
SC Cell Biology; Developmental Biology
GA 695QT
UT WOS:000183842300005
PM 12948353
DA 2023-08-27
ER

PT J
AU Katoh, M
   Katoh, M
AF Katoh, M
   Katoh, M
TI Identification and characterization of human ARHGAP23 gene in silico
SO INTERNATIONAL JOURNAL OF ONCOLOGY
LA English
DT Article
DE bioinformatics; human genome; comparative genomics; text mining; RhoGAP
   domain; PDZ domain; PH domain
ID HUMAN-CHROMOSOME 10Q26; GASTRIC-CANCER; MOLECULAR-CLONING;
   ACUTE-LEUKEMIA; RHO-GTPASES; ENCODES; PROTEIN; FAMILY; LOCUS; AMPLICON
AB ARHGAP family genes, such as FNBP2, SRGAP1/ARHGAP13, SRGAP2/ARHGAP14, ARHGAP4 and AHRGAP20/KIAA]391,encode GTPase activating proteins for Rho family proteins (RhoGAPs). Here, we identified and characterized the ARHGAP23 gene by using bioinformatics. KIAA1501 (AB040934.1) was a 5'-truncated partial cDNA derived from the ARHGAP23 gene. Complete coding sequence of human ARHGAP23 cDNA was determined by assembling BM806021 EST, BQ718622 EST, KIAA1501 partial cDNA, and AC115090.8 genome sequence corresponding to exons 7 and 25. ARHGAP23 gene encoded 1491-aa isoform I (without exon 23) and 1144-aa isoform 2 (with exon 23) due to alternative splicing. Isoform 2 was C-terminally truncated due to frame-shift within 23-bp exon 23. ARHGAP23 mRNA was expressed in placenta, prostate, hippocampus, brain medulla as well as in brain tumor, salivary gland tumor, head and neck tumor. Mouse 4933428G20 (NM_021493.1) was a 5'-truncated partial cDNA derived from Arhgap23 gene at mouse chromosome I ID. Human ARHGAP23, ARHGAP21 and Xenopus rGAP shared the common domain structure consisting of PDZ, Pleckstrin homology (PH), and RhoGAP domains. ARHGAP23-KIAA1684-MLLT6-RNF110-PIP5K2B-LASP1-PLXDC1-CACNB1 locus at human chromosome 17q12 and CACNB2-PLXDC2-LASP2-MLLTIO-BM11-PIP5K2A-KIAA1217-ARHGAP21 locus at human chromosome 10p12 were paralogous regions (paralogons) with internal inversion. MLLT6, MLLT10 and LASP1 genes are fusion partners of MLL gene in hematological malignancies, while RNF110, PIP5K2B, LASP1 and BM11 genes are amplified in human tumors. Evolutionary recombination hotspots and oncogenomic recombination hotspots were co-localized around the ARHGAP23-CACNB1 locus and the ARHGAP21-CACNB2 locus.
C1 Natl Canc Ctr, Res Inst, Genet & Cell Biol Sect, Genet Div,Chuo Ku, Tokyo 1040045, Japan.
   M&M Med BioInformat, Narashino, Chiba 2750022, Japan.
C3 National Cancer Center - Japan
RP Katoh, M (通讯作者)，Natl Canc Ctr, Res Inst, Genet & Cell Biol Sect, Genet Div,Chuo Ku, Tsukiji 5 Chome, Tokyo 1040045, Japan.
EM mkatoh@ncc.go.jp
CR Bar-Sagi D, 2000, CELL, V103, P227, DOI 10.1016/S0092-8674(00)00115-X
   Bea S, 1999, BLOOD, V93, P4365
   CHAPLIN T, 1995, BLOOD, V85, P1435, DOI 10.1182/blood.V85.6.1435.bloodjournal8561435
   Etienne-Manneville S, 2002, NATURE, V420, P629, DOI 10.1038/nature01148
   Hyman E, 2002, CANCER RES, V62, P6240
   Katoh M, 2003, INT J MOL MED, V11, P383
   Katoh M, 2003, INT J MOL MED, V12, P405
   Katoh M, 2003, INT J ONCOL, V22, P1375
   Katoh M, 2004, INT J MOL MED, V13, P615
   Katoh M, 2004, INT J MOL MED, V13, P607
   Katoh M, 2004, INT J ONCOL, V24, P757
   Katoh M, 2004, INT J MOL MED, V13, P473
   Katoh M, 2004, INT J ONCOL, V24, P743
   Katoh M, 2004, INT J ONCOL, V24, P737
   Katoh M, 2004, INT J MOL MED, V13, P333
   Katoh M, 2004, INT J MOL MED, V13, P157
   Katoh M, 2003, INT J MOL MED, V12, P1015
   Katoh M, 2003, INT J MOL MED, V12, P1009
   Katoh M, 2003, INT J ONCOL, V23, P1477
   Katoh M, 2003, INT J ONCOL, V23, P1471
   Katoh M, 2003, INT J ONCOL, V23, P1219
   Katoh M, 2003, INT J ONCOL, V23, P1213
   Katoh M, 2003, INT J MOL MED, V12, P651
   Katoh M, 2003, INT J MOL MED, V12, P811
   Katoh M, 2003, INT J MOL MED, V12, P817
   Katoh M, 2003, INT J ONCOL, V23, P845
   Katoh M, 2003, INT J ONCOL, V23, P831
   Katoh M, 2003, INT J MOL MED, V12, P399
   Katoh M, 2003, INT J ONCOL, V23, P541
   Katoh M, 2003, INT J ONCOL, V23, P525
   Katoh M, 2003, INT J MOL MED, V12, P263
   Katoh M, 2003, INT J MOL MED, V11, P791
   Katoh M, 2003, INT J MOL MED, V11, P683
   Katoh M, 2003, INT J ONCOL, V23, P235
   Katoh M, 2003, INT J ONCOL, V22, P1369
   Katoh M, 2003, INT J ONCOL, V23, P145
   Katoh M, 2003, INT J MOL MED, V12, P3
   Katoh M, 2003, INT J ONCOL, V22, P915
   Katoh M, 2003, INT J ONCOL, V22, P1161
   Katoh M, 2003, INT J ONCOL, V22, P907
   Katoh M, 2003, INT J MOL MED, V11, P249
   Katoh M, 2003, INT J MOL MED, V11, P111
   Katoh M, 2002, INT J MOL MED, V10, P677
   Katoh M, 2002, INT J ONCOL, V20, P977
   Katoh M, 2004, INT J ONCOL, V24, P1033
   Katoh M, 2003, INT J MOL MED, V12, P643
   Katoh M, 2003, INT J ONCOL, V22, P1155
   Katoh M, 2003, INT J MOL MED, V11, P579
   Katoh M, 2003, INT J MOL MED, V12, P45
   Kirikoshi H, 2002, INT J ONCOL, V20, P777
   PRASAD R, 1994, P NATL ACAD SCI USA, V91, P8107, DOI 10.1073/pnas.91.17.8107
   Strehl S, 2003, ONCOGENE, V22, P157, DOI 10.1038/sj.onc.1206042
NR 52
TC 13
Z9 14
U1 0
U2 4
PU SPANDIDOS PUBL LTD
PI ATHENS
PA POB 18179, ATHENS, 116 10, GREECE
SN 1019-6439
J9 INT J ONCOL
JI Int. J. Oncol.
PD AUG
PY 2004
VL 25
IS 2
BP 535
EP 540
PG 6
WC Oncology
WE Science Citation Index Expanded (SCI-EXPANDED)
SC Oncology
GA 838RG
UT WOS:000222730200035
PM 15254754
DA 2023-08-27
ER

PT J
AU de Luzy, IR
   Law, KCL
   Moriarty, N
   Hunt, CPJ
   Durnall, JC
   Thompson, LH
   Nagy, A
   Parish, CL
AF de Luzy, Isabelle R.
   Law, Kevin C. L.
   Moriarty, Niamh
   Hunt, Cameron P. J.
   Durnall, Jennifer C.
   Thompson, Lachlan H.
   Nagy, Andras
   Parish, Clare L.
TI Human stem cells harboring a suicide gene improve the safety and
   standardisation of neural transplants in Parkinsonian rats
SO NATURE COMMUNICATIONS
LA English
DT Article
ID MIDBRAIN DOPAMINE NEURONS; DONOR AGE; PHARMACOKINETICS; DIFFERENTIATION;
   GANCICLOVIR; DYSKINESIAS; PROGENITORS; STRATEGIES; SURVIVAL; DEFICITS
AB Despite advancements in human pluripotent stem cells (hPSCs) differentiation protocols to generate appropriate neuronal progenitors suitable for transplantation in Parkinson's disease, resultant grafts contain low proportions of dopamine neurons. Added to this is the tumorigenic risk associated with the potential presence of incompletely patterned, proliferative cells within grafts. Here, we utilised a hPSC line carrying a FailSafe(TM) suicide gene (thymidine kinase linked to cyclinD1) to selectively ablate proliferative cells in order to improve safety and purity of neural transplantation in a Parkinsonian model. The engineered FailSafe(TM) hPSCs demonstrated robust ventral midbrain specification in vitro, capable of forming neural grafts upon transplantation. Activation of the suicide gene within weeks after transplantation, by ganciclovir administration, resulted in significantly smaller grafts without affecting the total yield of dopamine neurons, their capacity to innervate the host brain or reverse motor deficits at six months in a rat Parkinsonian model. Within ganciclovir-treated grafts, other neuronal, glial and non-neural populations (including proliferative cells), were significantly reduced-cell types that may pose adverse or unknown influences on graft and host function. These findings demonstrate the capacity of a suicide gene-based system to improve both the standardisation and safety of hPSC-derived grafts in a rat model of Parkinsonism. Stem cell grafts present a risk of tissue overgrowth/tumors. Here, the authors utilise a human pluripotent stem cell line carrying a FailSafe suicide gene to not only ablate proliferative cells, but through timely gene activation, improve the purity of neural grafts in Parkinsonian rats.
C1 [de Luzy, Isabelle R.; Law, Kevin C. L.; Moriarty, Niamh; Hunt, Cameron P. J.; Durnall, Jennifer C.; Thompson, Lachlan H.; Parish, Clare L.] Univ Melbourne, Florey Inst Neurosci & Mental Hlth, Parkville, Vic, Australia.
   [Nagy, Andras] Monash Univ, Australian Regenerat Med Inst, Melbourne, Vic, Australia.
   [Nagy, Andras] Mt Sinai Hosp, Lunenfeld Tanenbaum Res Inst, Toronto, ON, Canada.
C3 Florey Institute of Neuroscience & Mental Health; University of
   Melbourne; Australian Regenerative Medicine Institute; Monash
   University; University of Toronto; Sinai Health System Toronto;
   Lunenfeld Tanenbaum Research Institute
RP Parish, CL (通讯作者)，Univ Melbourne, Florey Inst Neurosci & Mental Hlth, Parkville, Vic, Australia.
EM clare.parish@florey.edu.au
RI Parish, Clare L/A-3380-2014; Nagy, Andras/G-6465-2013
OI de Luzy, Isabelle/0000-0003-0672-0829; Nagy, Andras/0000-0003-4311-0413;
   Law, Kevin/0000-0001-6652-0445
FU University of Melbourne International Scholarships, Australia; National
   Health and Medical Research Council Australia; Stem Cells Australia;
   Victorian Government; Operational Infrastructure Support Grant; State
   government of Victoria; Australian government
FX The authors thank Mong Tien and Brianna Xuereb for their expert
   technical assistance. We would also like to thank Natalie Payne and
   Katherine Davidson for their invaluable guidance. I.D.L. was supported
   by The University of Melbourne International Scholarships, Australia.
   C.P. was supported by a Senior Research Fellowship provided by the
   National Health and Medical Research Council Australia. This research
   was funded by Stem Cells Australia. The Florey Institute of Neuroscience
   and Mental Health acknowledges the strong support from the Victorian
   Government and in particular the funding from the Operational
   Infrastructure Support Grant. The Australian Institute of Regenerative
   Medicine (ARMI) is supported by grants from the State government of
   Victoria and the Australian government.
CR Arai Y, 2011, NAT COMMUN, V2, DOI 10.1038/ncomms1155
   Barker RA, 2015, NAT REV NEUROL, V11, P492, DOI 10.1038/nrneurol.2015.123
   Barker RA, 2013, LANCET NEUROL, V12, P84, DOI 10.1016/S1474-4422(12)70295-8
   Bonini C, 1997, SCIENCE, V276, P1719, DOI 10.1126/science.276.5319.1719
   Boujemla I, 2016, ANTIVIR RES, V132, P111, DOI 10.1016/j.antiviral.2016.05.019
   Bye CR, 2019, STEM CELL REP, V13, P877, DOI 10.1016/j.stemcr.2019.10.001
   Bye CR, 2012, EXP NEUROL, V236, P58, DOI 10.1016/j.expneurol.2012.04.002
   Carlsson T, 2007, J NEUROSCI, V27, P8011, DOI 10.1523/JNEUROSCI.2079-07.2007
   Cavalieri B., 1966, GEOMETRIC DEGL INDIV
   Aguila JC, 2014, STEM CELL TRANSL MED, V3, P1032, DOI 10.5966/sctm.2014-0011
   de Luzy IR, 2019, J NEUROSCI, V39, P9521, DOI 10.1523/JNEUROSCI.1160-19.2019
   Di Stasi A, 2011, NEW ENGL J MED, V365, P1673, DOI 10.1056/NEJMoa1106152
   Doi D, 2014, STEM CELL REP, V2, P337, DOI 10.1016/j.stemcr.2014.01.013
   FREEMAN TB, 1995, CELL TRANSPLANT, V4, P141, DOI 10.1016/0963-6897(94)00048-O
   Gantner CW, 2020, CELL STEM CELL, V26, P511, DOI 10.1016/j.stem.2020.01.010
   Gantner CW, 2020, STAR PROTOC, V1
   Garcia MT, 2016, J COMP NEUROL, V524, P456, DOI 10.1002/cne.23801
   Hagell P, 2002, NAT NEUROSCI, V5, P627, DOI 10.1038/nn863
   Hara A, 2008, STEM CELLS DEV, V17, P619, DOI 10.1089/scd.2007.0235
   Kirkeby A, 2017, PROG BRAIN RES, V230, P165, DOI 10.1016/bs.pbr.2016.11.011
   Kirkeby A, 2017, CELL STEM CELL, V20, P135, DOI 10.1016/j.stem.2016.09.004
   Kirkeby A, 2012, CELL REPORTS, V1, P703, DOI 10.1016/j.celrep.2012.04.009
   Kotini AG, 2017, CELL STEM CELL, V20, P315, DOI 10.1016/j.stem.2017.01.009
   Kotini AG, 2016, MOL THER-NUCL ACIDS, V5, DOI 10.1038/mtna.2015.57
   Kriks S, 2011, NATURE, V480, P547, DOI 10.1038/nature10648
   Lehnen D, 2017, STEM CELL REP, V9, P1207, DOI 10.1016/j.stemcr.2017.08.016
   Liang Q, 2018, NATURE, V563, P701, DOI 10.1038/s41586-018-0733-7
   Lopez-Cortes LF, 2001, INVEST OPHTH VIS SCI, V42, P1024
   MANDEL RJ, 1990, EUR J NEUROSCI, V2, P888, DOI 10.1111/j.1460-9568.1990.tb00400.x
   Morgan RA, 2012, MOL THER, V20, P11, DOI 10.1038/mt.2011.273
   Niclis JC, 2017, STEM CELL REP, V9, P868, DOI 10.1016/j.stemcr.2017.08.002
   Niclis JC, 2017, STEM CELL TRANSL MED, V6, P937, DOI 10.5966/sctm.2016-0073
   NOWAKOWSKI RS, 1989, J NEUROCYTOL, V18, P311, DOI 10.1007/BF01190834
   Ou W, 2013, PLOS ONE, V8, DOI 10.1371/journal.pone.0081131
   Rong ZL, 2012, J BIOL CHEM, V287, P32338, DOI 10.1074/jbc.M112.383810
   Samata B, 2016, NAT COMMUN, V7, DOI 10.1038/ncomms13097
   Studer L, 2017, PROG BRAIN RES, V230, P191, DOI 10.1016/bs.pbr.2017.02.008
   Tieng V, 2016, MOL THER-METH CLIN D, V3, DOI 10.1038/mtm.2016.69
   Tiklova K, 2020, NAT COMMUN, V11, DOI 10.1038/s41467-020-16225-5
   Torres EM, 2007, NEUROSCIENCE, V146, P1606, DOI 10.1016/j.neuroscience.2007.03.037
NR 40
TC 13
Z9 13
U1 1
U2 9
PU NATURE RESEARCH
PI BERLIN
PA HEIDELBERGER PLATZ 3, BERLIN, 14197, GERMANY
SN 2041-1723
J9 NAT COMMUN
JI Nat. Commun.
PD MAY 27
PY 2021
VL 12
IS 1
AR 3275
DI 10.1038/s41467-021-23125-9
PG 11
WC Multidisciplinary Sciences
WE Science Citation Index Expanded (SCI-EXPANDED)
SC Science & Technology - Other Topics
GA SO6CX
UT WOS:000659059000001
PM 34045451
OA Green Published, gold
DA 2023-08-27
ER

PT J
AU HATTON, JD
   JACKSON, BC
   KELLEY, PY
   U, HS
AF HATTON, JD
   JACKSON, BC
   KELLEY, PY
   U, HS
TI MIGRATORY BEHAVIOR OF PC12 CELLS TRANSPLANTED INTO NEONATAL RAT-BRAIN
SO CANCER RESEARCH
LA English
DT Article
ID CULTURES
AB PC12 rat pheochromocytoma cells form tumors when transplanted into the forebrains of 1-4-day-old neonatal rats; thereafter, the incidence of tumor formation declines rapidly with increasing recipient age. The fate of PC12 cells transplanted into the forebrains of older neonates is thus not well defined. To examine the interactions of PC12 cells with this older neural environment, we transplanted [H-3]thymidine-labeled PC12 cells into the brains of 5-day-old rats. In the brains of animals sacrificed 5 days after transplantation, clusters of labeled cells were found in and around the lateral and third ventricles. By 11 days after transplantation, single labeled cells were found to migrate into the hippocampus and the nearby cerebral cortex. Occasional invasion of the ventral hypothalamus from the third ventricle was also observed. Cells were rarely found to cross the midline or to invade the thalamus or the midbrain. The same pattern of labeling was found in the brains of animals sacrificed at 16 days after inoculation, suggesting that migration was completed by that time. No tumors were detectable, despite the implantation of cells in and around the ventricles. Control injections of [H-3]thymidine alone or of [H-3]thymidine-labeled astrocytes showed no labeling above background. These results suggest that PC12 cells migrate after inoculation into the brains of older neonatal rats. Additionally, this migration may be regionally constrained and dictated by the specific local trophic environment.
C1 VET ADM MED CTR,LA JOLLA,CA.
C3 US Department of Veterans Affairs; Veterans Health Administration (VHA)
RP HATTON, JD (通讯作者)，UNIV CALIF SAN DIEGO,DIV NEUROSURG,V-151,LA JOLLA,CA 92093, USA.
CR ANDERSSON C, 1989, Society for Neuroscience Abstracts, V15, P507
   FREED WJ, 1986, EXP BRAIN RES, V63, P557, DOI 10.1007/BF00237478
   GOLDBERG WJ, 1988, J NEUROSCI RES, V20, P38, DOI 10.1002/jnr.490200107
   Greene L., 1982, ADV CELL NEUROBIOL, V3, P373, DOI DOI 10.1016/B978-0-12-008303-9.50016-5
   GREENE LA, 1976, P NATL ACAD SCI USA, V73, P1414
   HATTON J D, 1989, Society for Neuroscience Abstracts, V15, P1369
   HATTON J D, 1988, Society for Neuroscience Abstracts, V14, P427
   JAEGER CB, 1985, EXP BRAIN RES, V59, P615
   JAEGER CB, 1987, ANN NY ACAD SCI, V495, P335
   LECHTMAN AN, 1989, J CELL BIOL, V107, pA41
   MCCARTHY KD, 1980, J CELL BIOL, V85, P890, DOI 10.1083/jcb.85.3.890
   PAPPAS GD, 1986, NEUROSCI LETT, V70, P59, DOI 10.1016/0304-3940(86)90437-4
   RYDEL RE, 1987, J NEUROSCI, V7, P3639
   TAKEICHI M, 1991, SCIENCE, V251, P1451, DOI 10.1126/science.2006419
NR 14
TC 3
Z9 3
U1 0
U2 0
PU AMER ASSOC CANCER RESEARCH
PI PHILADELPHIA
PA PUBLIC LEDGER BLDG, SUITE 816, 150 S. INDEPENDENCE MALL W.,
   PHILADELPHIA, PA 19106
SN 0008-5472
J9 CANCER RES
JI Cancer Res.
PD APR 1
PY 1992
VL 52
IS 7
BP 1938
EP 1942
PG 5
WC Oncology
WE Science Citation Index Expanded (SCI-EXPANDED)
SC Oncology
GA HL505
UT WOS:A1992HL50500048
PM 1551121
DA 2023-08-27
ER

PT J
AU Kleinig, TJ
   Thompson, PD
   Matar, W
   Duggins, A
   Kimber, TE
   Morris, JG
   Kneebone, CS
   Blumbergs, PC
AF Kleinig, Timothy J.
   Thompson, Philip D.
   Matar, Walid
   Duggins, Andrew
   Kimber, Thomas E.
   Morris, John G.
   Kneebone, Christopher S.
   Blumbergs, Peter C.
TI The distinctive movement disorder of ovarian teratoma-associated
   encephalitis
SO MOVEMENT DISORDERS
LA English
DT Article
DE ovarian teratoma; encephalitis; dyskinesia
ID REVERSIBLE LIMBIC ENCEPHALITIS; RECEPTOR ENCEPHALITIS; KETAMINE;
   LETHARGICA; ANTIBODIES; MANAGEMENT; MIDAZOLAM
AB The movement disorder observed in four cases of ovarian teratoma associated encephalitis is described. The illness began with neuropsychiatric symptoms and was followed by prolonged unresponsiveness, respiratory failure, and autonomic instability. The movement disorder consisted of semirhythmic repetitive bulbar and limb movements and persisted during prolonged periods of unresponsiveness, diminishing as awareness returned. The characteristics of the movement disorder differed from recognized dyskinesias. It is suggested that interruption of forebrain corticostriatal inputs by anti-N-methyl-D-aspartate (NMDA) receptor antibodies removes tonic inhibition of brainstem pattern generators releasing primitive patterns of bulbar and limb movement. Recognition of the distinctive movements should prompt a search for an ovarian teratoma since the condition is responsive to tumor resection and immunomodulation. (C) 2008 Movement Disorder Society.
C1 [Kleinig, Timothy J.; Thompson, Philip D.; Kimber, Thomas E.; Kneebone, Christopher S.] Univ Adelaide, Royal Adelaide Hosp, Univ Dept Med, Dept Neurol, Adelaide, SA 5000, Australia.
   [Kleinig, Timothy J.; Blumbergs, Peter C.] Hanson Inst Neurol Dis, Adelaide, SA, Australia.
   [Thompson, Philip D.] Univ Adelaide, Dept Med, Adelaide, SA 5000, Australia.
   [Matar, Walid; Duggins, Andrew; Morris, John G.] Westmead Hosp, Dept Neurol, Westmead, NSW 2145, Australia.
C3 Royal Adelaide Hospital; University of Adelaide; Hanson Institute;
   University of Adelaide; University of Sydney
RP Kleinig, TJ (通讯作者)，Univ Adelaide, Royal Adelaide Hosp, Univ Dept Med, Dept Neurol, Adelaide, SA 5000, Australia.
EM timothy.kleinig@adelaide.edu.au
OI kleinig, Timothy/0000-0003-4430-3276
CR Blunt SB, 1997, MOVEMENT DISORD, V12, P354, DOI 10.1002/mds.870120314
   Dalmau J, 2007, ANN NEUROL, V61, P25, DOI 10.1002/ana.21050
   Deuschl G, 2002, MOVEMENT DISORD, V17, pS63, DOI 10.1002/mds.10062
   Dubuc R, 2008, BRAIN RES REV, V57, P172, DOI 10.1016/j.brainresrev.2007.07.016
   Haas D A, 1992, Anesth Prog, V39, P61
   Heinz P, 2006, EMERG MED J, V23, P206, DOI 10.1136/emj.2005.028969
   HOWARD RS, 1987, BRAIN, V110, P19, DOI 10.1093/brain/110.1.19
   Iizuka T, 2008, NEUROLOGY, V70, P504, DOI 10.1212/01.wnl.0000278388.90370.c3
   Ilkiw JE, 1996, J VET PHARMACOL THER, V19, P217, DOI 10.1111/j.1365-2885.1996.tb00041.x
   Koide R, 2007, J NEURO-ONCOL, V81, P71, DOI 10.1007/s11060-006-9200-7
   MARCO LA, 1992, PROG NEUROBIOL, V38, P571, DOI 10.1016/0301-0082(92)90042-D
   MCCARRON MM, 1981, ANN EMERG MED, V10, P237, DOI 10.1016/S0196-0644(81)80047-9
   Nokura K, 1997, ACTA NEUROL SCAND, V95, P367, DOI 10.1111/j.1600-0404.1997.tb00227.x
   Okamura H, 1997, LANCET, V350, P488, DOI 10.1016/S0140-6736(97)06208-9
   Raghav S, 2007, J CLIN NEUROSCI, V14, P696, DOI 10.1016/j.jocn.2006.01.016
   Rigby M, 1996, NEUROSCIENCE, V73, P429, DOI 10.1016/0306-4522(96)00089-9
   Sansing LH, 2007, NAT CLIN PRACT NEURO, V3, P291, DOI 10.1038/ncpneuro0493
   Schwartz M, 2004, CNS DRUGS, V18, P213, DOI 10.2165/00023210-200418040-00002
   SCHWARTZ MA, 1986, ANN NEUROL, V20, P677, DOI 10.1002/ana.410200605
   SEKI M, 2008, PSYCHIATRY, V79, P324
   Shiigi Y, 2001, BEHAV PHARMACOL, V12, P293, DOI 10.1097/00008877-200107000-00008
   Shill HA, 2000, J NEUROL NEUROSUR PS, V69, P402, DOI 10.1136/jnnp.69.3.402
   Shimazaki H, 2007, J NEUROL NEUROSUR PS, V78, P324, DOI 10.1136/jnnp.2006.104513
   Taittonen MT, 1998, ANESTH ANALG, V87, P161, DOI 10.1097/00000539-199807000-00034
   Taylor MA, 2003, AM J PSYCHIAT, V160, P1233, DOI 10.1176/appi.ajp.160.7.1233
   Tonomura Y, 2007, J NEURO-ONCOL, V84, P287, DOI 10.1007/s11060-007-9372-9
NR 26
TC 100
Z9 105
U1 0
U2 4
PU WILEY-LISS
PI HOBOKEN
PA DIV JOHN WILEY & SONS INC, 111 RIVER ST, HOBOKEN, NJ 07030 USA
SN 0885-3185
J9 MOVEMENT DISORD
JI Mov. Disord.
PD JUL 15
PY 2008
VL 23
IS 9
BP 1256
EP 1261
DI 10.1002/mds.22073
PG 6
WC Clinical Neurology
WE Science Citation Index Expanded (SCI-EXPANDED)
SC Neurosciences & Neurology
GA 337FV
UT WOS:000258421800009
PM 18442127
DA 2023-08-27
ER

PT J
AU Holliday, MA
   Kim, HJ
   Zalewski, CK
   Wafa, T
   Dewan, R
   King, KA
   Brewer, CC
   Butman, JA
   Asthagiri, AR
AF Holliday, Michael A.
   Kim, Hung Jeffrey
   Zalewski, Christopher K.
   Wafa, Talah
   Dewan, Ramita
   King, Kelly A.
   Brewer, Carmen C.
   Butman, John A.
   Asthagiri, Ashok R.
TI Audiovestibular Characteristics of Small Cochleovestibular Schwannomas
   in Neurofibromatosis Type 2
SO OTOLARYNGOLOGY-HEAD AND NECK SURGERY
LA English
DT Article
DE neurofibromatosis type 2; audiogram; ABER; ABR; vestibular tests; VEMP;
   caloric tests; MRI
ID EVOKED MYOGENIC POTENTIALS; VESTIBULAR-SCHWANNOMA; HEARING PRESERVATION;
   FOSSA APPROACH; ORIGIN; GROWTH
AB ObjectiveDescribe the relationship between cochleovestibular schwannoma (CVS) volume, audiovestibular characteristics, and magnetic resonance imaging (MRI) findings in patients with neurofibromatosis type 2 (NF2). Study DesignSubgroup analysis of NF2 prospective natural history study from 2008 to 2011. SettingQuaternary medical research institute. Subjects and MethodsNF2 patients with small treatment-naive CVSs (volume <1000 mm(3)) by ear; N = 49 ears (32 patients). Cross-sectional analysis of the following parameters was performed: tumor size, auditory brainstem response (ABR), 4-frequency pure-tone average (4f-PTA; 0.5, 1, 2, and 4KHz), cervical vestibular evoked myogenic potential (cVEMP), caloric testing, 240 degrees velocity step test (VST), and MRI findings. ResultsFor all physiologic measures but the 4f-PTA, larger tumors correlated with abnormal responses (P <. 05). For abnormal ABR, mean tumor volume was 405 vs 151 mm(3) (P =. 0007) for normal ABR. Similarly, larger tumors correlated with weak caloric responses (mean 521 vs 165 mm(3); P =. 0007) and weak cVEMP (mean 357 vs 192 mm(3); P =. 0262). Tumor volume was not significantly correlated with 4f-PTA. Elevated intralabyrinthine protein on MRI fluid-attenuated inversion recovery sequences was correlated with larger tumor volume (mean 333 vs 55 mm(3); P =. 001) and abnormal ABR and 4f-PTA (P <. 05) but did not correlate with cVEMP, VST, or caloric responses. ConclusionIn our cohort, ABR, caloric response, cVEMP, and elevated intralabyrinthine protein correlated with tumor volume, but 4f-PTA did not. Abnormal ABR and 4f-PTA correlated with elevated intralabyrinthine protein. These findings may provide insight on the effect of small CVS on the inner ear and cochleovestibular nerves, which may aid in their optimal management.
C1 [Holliday, Michael A.; Kim, Hung Jeffrey] Georgetown Univ Hosp, Dept Otolaryngol Head & Neck Surg, Washington, DC USA.
   [Kim, Hung Jeffrey] Natl Inst Deafness & Other Commun Disorders, NIH, Bethesda, MD USA.
   [Zalewski, Christopher K.; Wafa, Talah; King, Kelly A.; Brewer, Carmen C.] Natl Inst Deafness & Other Commun Disorders, NIH, Otolaryngol Branch, Audiol Unit, Bethesda, MD USA.
   [Dewan, Ramita; Asthagiri, Ashok R.] Natl Inst Neurol Disorders & Stroke, NIH, Surg Neurol Branch, Bethesda, MD USA.
   [Butman, John A.] Clin Ctr Natl Inst Hlth, NIH, Radiol & Imaging Sci, Bethesda, MD USA.
   [Holliday, Michael A.] Georgetown Univ Hosp, Dept Otolaryngol Head & Neck Surg, 1 Gorman, 3800 Reservoir Rd, NW, Washington, DC 20007 USA.
C3 Georgetown University; National Institutes of Health (NIH) - USA; NIH
   National Institute on Deafness & Other Communication Disorders (NIDCD);
   National Institutes of Health (NIH) - USA; NIH National Institute on
   Deafness & Other Communication Disorders (NIDCD); National Institutes of
   Health (NIH) - USA; NIH National Institute of Neurological Disorders &
   Stroke (NINDS); National Institutes of Health (NIH) - USA; NIH Clinical
   Center (CC); Georgetown University
RP Holliday, MA (通讯作者)，Georgetown Univ Hosp, Dept Otolaryngol Head & Neck Surg, 1 Gorman, 3800 Reservoir Rd, NW, Washington, DC 20007 USA.
EM michael.a.holliday@gunet.georgetown.edu
FU Intramural Research Program of the National Institute of Neurologic
   Disorders and Stroke; National Institute on Deafness and Other
   Communication Disorders; Clinical Center at the National Institutes of
   Health
FX This research was supported by the Intramural Research Program of the
   National Institute of Neurologic Disorders and Stroke, National
   Institute on Deafness and Other Communication Disorders, and the
   Clinical Center at the National Institutes of Health.The funders had no
   role in study design, data collection and analysis,decision to publish,
   or preparation of the manuscript.
CR [Anonymous], BALANCE FUNCTION ASS
   Asthagiri AR, 2012, PLOS ONE, V7, DOI 10.1371/journal.pone.0046132
   Asthagiri AR, 2009, LANCET, V373, P1974, DOI 10.1016/S0140-6736(09)60259-2
   Baser ME, 2005, J MED GENET, V42, P903, DOI 10.1136/jmg.2005.031302
   Blakeley Jaishri O, 2012, Am J Med Genet A, V158A, P24, DOI 10.1002/ajmg.a.34359
   Brackmann DE, 2001, NEUROSURGERY, V49, P274, DOI 10.1097/00006123-200108000-00007
   Day AS, 2008, ACTA OTO-LARYNGOL, V128, P756, DOI 10.1080/00016480701749240
   Evans DGR, 2005, OTOL NEUROTOL, V26, P93, DOI 10.1097/00129492-200501000-00016
   Fisher LM, 2009, OTOL NEUROTOL, V30, P835, DOI 10.1097/MAO.0b013e3181b2364c
   Friedman RA, 2003, OTOLARYNG HEAD NECK, V129, P660, DOI 10.1016/j.otohns.2003.08.002
   Friedman RA, 2011, OTOL NEUROTOL, V32, P1530, DOI 10.1097/MAO.0b013e3182355855
   Hilton CW, 2011, OTOL NEUROTOL, V32, P132, DOI 10.1097/MAO.0b013e3182001c7d
   Lalwani AK, 1998, AM J OTOL, V19, P352
   Lapsiwala SB, 2002, J NEUROSURG, V96, P872, DOI 10.3171/jns.2002.96.5.0872
   LUNDIN P, 1992, J COMPUT ASSIST TOMO, V16, P519, DOI 10.1097/00004728-199207000-00004
   Lysaght AC, 2011, J PROTEOME RES, V10, P3845, DOI 10.1021/pr200346q
   Melhem ER, 1997, AM J ROENTGENOL, V169, P859, DOI 10.2214/ajr.169.3.9275912
   Murofushi T, 1998, ARCH OTOLARYNGOL, V124, P509, DOI 10.1001/archotol.124.5.509
   Nam SI, 2011, LARYNGOSCOPE, V121, P1548, DOI 10.1002/lary.21822
   Roosli C, 2012, OTOL NEUROTOL, V33, P473, DOI 10.1097/MAO.0b013e318248ee02
   Roosli C, 2012, AUDIOL NEURO-OTOL, V17, P121, DOI 10.1159/000331394
   Rosengren SM, 2010, CLIN NEUROPHYSIOL, V121, P636, DOI 10.1016/j.clinph.2009.10.016
   Schmidt RJ, 2001, ARCH OTOLARYNGOL, V127, P19, DOI 10.1001/archotol.127.1.19
   Slattery WH, 2005, OTOL NEUROTOL, V26, P733, DOI 10.1097/01.mao.0000169048.15889.80
   Tsutsumi T, 2000, AM J OTOL, V21, P712
   Tusa RJ, 1996, ACTA OTO-LARYNGOL, V116, P507, DOI 10.3109/00016489609137881
   Ushio M, 2009, ACTA OTO-LARYNGOL, V129, P1095, DOI 10.1080/00016480802552543
   Wang CP, 2005, ANN OTO RHINOL LARYN, V114, P69, DOI 10.1177/000348940511400113
NR 28
TC 0
Z9 0
U1 0
U2 0
PU SAGE PUBLICATIONS INC
PI THOUSAND OAKS
PA 2455 TELLER RD, THOUSAND OAKS, CA 91320 USA
SN 0194-5998
EI 1097-6817
J9 OTOLARYNG HEAD NECK
JI Otolaryngol. Head Neck Surg.
PD JUL
PY 2014
VL 151
IS 1
BP 117
EP 124
DI 10.1177/0194599814529081
PG 8
WC Otorhinolaryngology; Surgery
WE Science Citation Index Expanded (SCI-EXPANDED)
SC Otorhinolaryngology; Surgery
GA VL5VD
UT WOS:000888222200019
DA 2023-08-27
ER

PT J
AU Kahn, M
   Iacob, S
   Bach, SE
   Russell, T
   Avellino, AM
   Lin, JL
AF Kahn, Max
   Iacob, Stanca
   Bach, Sarah E.
   Russell, Thomas
   Avellino, Anthony M.
   Lin, Julian J.
TI A Rare Neonatal Intramedullary Immature Teratoma Undiagnosed in utero: A
   Case Report
SO PEDIATRIC NEUROSURGERY
LA English
DT Article
DE Immature teratoma; Spine; Intramedullary mass; Neonate
ID SPINAL TERATOMA; TUMORS; FETAL; CORD
AB Background and Importance: Immature teratoma is a known pediatric tumor. However, spinal variants are rare and can present both a diagnostic and therapeutic challenge, particularly regarding aggression as it pertains to extent of resection, likelihood of recurrence and concordant prognosis, and the need and efficacy of adjuvant therapies. Clinical Presentation: The patient is a 27-day-old female who presented with 10 days of poor feeding, irritability, and progressive hypotonia. Although upon immediate presentation emergency providers' differential diagnoses included meningitis, inborn error of metabolism, and genetic neurodegenerative disease, a subsequent magnetic resonance (MR) imaging of the total spine revealed a large intradural intramedullary mass extending from the medulla to the thoracic cord at T12. The patient underwent multilevel cervical and thoracic laminectomies/laminoplasty for maximal safe resection. Histopathology revealed mostly mature tissue elements originating from all 3 germ layers, interspersed with foci of immature neuroepithelium, consistent with grade 1 immature teratoma. Following surgical intervention, the patient regained strength and spontaneous movement and underwent physical therapy. Follow-up MR imaging of the total spine was obtained every 3 months, and at 9 months, recurrence was demonstrated, which was successfully treated with chemotherapy. Further surveillance MR imaging of the total spine has demonstrated cystic myelomalacia changes without definite tumor recurrence, at 5-year follow-up. Clinically, the patient has developed scoliosis without weakness, pain, or urinary symptoms. Conclusion: This case demonstrates an exceptionally rare and unusual variant neoplasm in a neonate and highlights the difficulty of diagnosis and the important role of MR imaging. It also illustrates the importance of gross total resection, the risk of recurrence, and the need for close radiographic follow-up of these lesions. It also provides a useful example of the efficacy of adjuvant chemotherapy in treating recurrence.
C1 [Kahn, Max; Bach, Sarah E.; Russell, Thomas; Lin, Julian J.] Univ Illinois, Coll Med, Dept Neurosurg, Peoria, IL 61656 USA.
   [Kahn, Max; Iacob, Stanca; Russell, Thomas; Lin, Julian J.] OSF HealthCare Illinois Neurol Inst, Dept Neurosurg, Peoria, IL 61603 USA.
   [Iacob, Stanca; Bach, Sarah E.] Univ Illinois, Coll Med, Dept Neurol, Peoria, IL 61656 USA.
   [Iacob, Stanca] OSF HealthCare Illinois Neurol Inst, Dept Neurol, Peoria, IL 61603 USA.
   [Bach, Sarah E.] OSF HealthCare Illinois Neurol Inst, Neuropathol, Peoria, IL USA.
   [Avellino, Anthony M.] Michigan State Univ, Neurosurg, E Lansing, MI 48824 USA.
C3 University of Illinois System; University of Illinois Peoria; University
   of Illinois System; University of Illinois Peoria; Michigan State
   University
RP Lin, JL (通讯作者)，Univ Illinois, Coll Med, Dept Neurosurg, Peoria, IL 61656 USA.; Iacob, S; Lin, JL (通讯作者)，OSF HealthCare Illinois Neurol Inst, Dept Neurosurg, Peoria, IL 61603 USA.; Iacob, S (通讯作者)，Univ Illinois, Coll Med, Dept Neurol, Peoria, IL 61656 USA.; Iacob, S (通讯作者)，OSF HealthCare Illinois Neurol Inst, Dept Neurol, Peoria, IL 61603 USA.
EM stanca.iacob@osfhealthcare.org; jlin@uic.edu
CR Babu R, 2014, J CLIN NEUROSCI, V21, P212, DOI 10.1016/j.jocn.2013.04.027
   Budde M, 1926, BEITR PATHOL ANAT AL, V75, P357
   GREENWOOD J, 1963, J NEUROSURG, V20, P665, DOI 10.3171/jns.1963.20.8.0665
   GREENWOOD J, 1954, J NEUROSURG, V11, P616, DOI 10.3171/jns.1954.11.6.0616
   GRIFFITH CM, 1992, ANAT EMBRYOL, V185, P101
   Heerema-McKenney A, 2005, AM J SURG PATHOL, V29, P29, DOI 10.1097/01.pas.0000146006.46468.ef
   Koen JL, 1998, J NEUROSURG, V89, P844, DOI 10.3171/jns.1998.89.5.0844
   Lo Curto M, 2007, PEDIATR SURG INT, V23, P315, DOI 10.1007/s00383-007-1890-1
   Moon HJ, 2010, J NEUROSURG-SPINE, V13, P283, DOI 10.3171/2010.3.SPINE09461
   Nickols HH, 2010, J NEUROSURG-PEDIATR, V6, P586, DOI 10.3171/2010.9.PEDS1022
   Ortega-Aznar A, 2001, CLIN NEUROPATHOL, V20, P181
   Phi JH, 2005, J NEUROSURG, V103, P524, DOI 10.3171/ped.2005.103.6.0524
   Poeze M, 1999, NEUROSURGERY, V45, P379, DOI 10.1097/00006123-199908000-00038
   Seol HJ, 2001, CHILD NERV SYST, V17, P758, DOI 10.1007/s003810100464
   TAM PPL, 1984, J EMBRYOL EXP MORPH, V82, P253
   Willis RA, 1935, J PATHOL BACTERIOL, V40, P1, DOI 10.1002/path.1700400102
NR 16
TC 0
Z9 0
U1 0
U2 1
PU KARGER
PI BASEL
PA ALLSCHWILERSTRASSE 10, CH-4009 BASEL, SWITZERLAND
SN 1016-2291
EI 1423-0305
J9 PEDIATR NEUROSURG
JI Pediatr. Neurosurg.
PD JAN
PY 2022
VL 57
IS 1
BP 50
EP 55
DI 10.1159/000519768
EA NOV 2021
PG 6
WC Clinical Neurology; Pediatrics; Surgery
WE Science Citation Index Expanded (SCI-EXPANDED)
SC Neurosciences & Neurology; Pediatrics; Surgery
GA ZB5WJ
UT WOS:000716442800001
PM 34727552
DA 2023-08-27
ER

PT J
AU Bornstein, SR
   Ehrhart-Bornstein, M
AF Bornstein, SR
   Ehrhart-Bornstein, M
TI Basic and clinical aspects of intraadrenal regulation of steroidogenesis
SO ZEITSCHRIFT FUR RHEUMATOLOGIE
LA English
DT Article; Proceedings Paper
CT 2nd Bad Nauheim Conference on Rheumatology
CY OCT, 1999
CL BAD NAUHEIM, GERMANY
DE adrenal; steroidogenesis; paracrine regulation; clinical aspects
ID IMMUNE-ENDOCRINE INTERACTION; TUMOR-NECROSIS-FACTOR; HUMAN
   ADRENAL-CORTEX; CLASS-II EXPRESSION; CUSHINGS-SYNDROME; GENE-EXPRESSION;
   GROWTH-FACTOR; ADRENOCORTICAL-CELLS; CORTICAL-CELLS; FACTOR-ALPHA
AB The adrenal gland combines essential components of the autonomic nervous system and the PIPA axis in close contact. From morphological analyses employing immunohistochemistry, in situ hybridization, the novel technique of laser capture microdissection, and electron microscopy, it has been has shown that the chromaffin cells of the adrenal medulla and the steroid-producing cells of the adrenal cortex are extensively intermingled and functionally interrelated. In in vitro studies, a variety of regulatory factors produced and released by the adrenal medulla were identified as playing an important role in modulating adrenocortical function. An isolated adrenocortical cell deprived of its tissue integrity, input from the nervous system, or intercellular communication with chromaffin, vascular, and immune cells of the adrenal gland, loses its normal capacity to produce glucocorticolds and to adequately respond to the homeostatic challenges of stress. Adrenocortical cells in co-culture with chromaffin cells produced ten times more glucocorticoids than the same number of pure adrenocortical cells and demonstrated marked up-regulation in the mRNA expression of cytochrome p450 enzymes and STAR in the co-culture, while this expression was downregulated in isolated cells. Transgenic animal models of over-expression or deletion of enzymes involved in catecholamine synthesis, as well as of altered function of components of the HPA axis, provide evidence that the mutual interdependence of the sympatho-adrenal system and the HPA axis at the level of the adrenal gland is of physiologic relevance in vivo. Alterations in intercellular communications, local production of neuropeptides, growth factors and cytokines, and aberrant expression of ectopic receptors on adrenal cells have been implicated in adrenal cell growth, development, hyperplasia, tumor formation, autonomous hormone production, and autoimmune disease. Moreover, we described a direct cellular interaction of lymphocytes with adrenal cells as a novel non-cytokine mediated mechanism of immune endocrine interactions.
   Highlighting the importance of the extra-pituitary mechanisms of adrenocortical regulation, be them neural or immune, is a worthwhile starring point for a more complete analysis of the human stress system in vivo.
C1 NICHD, PREB, NIH, Bethesda, MD 20892 USA.
C3 National Institutes of Health (NIH) - USA; NIH Eunice Kennedy Shriver
   National Institute of Child Health & Human Development (NICHD)
RP Bornstein, SR (通讯作者)，NICHD, PREB, NIH, Bldg 10,Rm 10D42,9000 Rockville Pike, Bethesda, MD 20892 USA.
EM bornstes@cc1.nichd.nih.gov
CR ANDRADA JA, 1979, ARCH PATHOL LAB MED, V103, P244
   [Anonymous], PEPTIDE GROWTH FACTO
   AXELROD J, 1984, SCIENCE, V224, P452, DOI 10.1126/science.6143403
   BAIRD A, 1990, PEPTIDE GROWTH FACTO, V1, P3699
   BESEDOVSKY H, 1977, CLIN EXP IMMUNOL, V27, P1
   BORNSTEIN SR, 1994, J CLIN ENDOCR METAB, V78, P225, DOI 10.1210/jc.78.1.225
   Bornstein SR, 1999, ANN INTERN MED, V130, P759, DOI 10.7326/0003-4819-130-9-199905040-00017
   BORNSTEIN SR, 1991, CELL TISSUE RES, V265, P1, DOI 10.1007/BF00318133
   CHROUSOS GP, 1995, NEW ENGL J MED, V332, P1351, DOI 10.1056/NEJM199505183322008
   Cutolo M, 1999, ANN NY ACAD SCI, V876, P32, DOI 10.1111/j.1749-6632.1999.tb07620.x
   DEANE HW, 1962, HANDBUCH EXPERIMENTE, V14, P1
   Ehrhart-Bornstein M, 1998, ENDOCR REV, V19, P101, DOI 10.1210/er.19.2.101
   EHRHARTBORNSTEI.M, 2000, IN PRESS HUMANA PRES
   EhrhartBornstein M, 1996, EUR J ENDOCRINOL, V135, P19, DOI 10.1530/eje.0.1350019
   FEIGE J-J, 1991, Progress in Growth Factor Research, V3, P103, DOI 10.1016/S0955-2235(05)80002-X
   HAIDAN A, 1992, ENDOCRINOLOGY, V139, P772
   ILVESMAKI V, 1993, MOL CELL ENDOCRINOL, V91, P59, DOI 10.1016/0303-7207(93)90255-I
   ILVESMAKI V, 1993, J CLIN ENDOCR METAB, V77, P852, DOI 10.1210/jc.77.3.852
   JAATTELA M, 1991, ENDOCRINOLOGY, V128, P623
   KHOURY EL, 1987, AM J PATHOL, V127, P580
   LACROIX A, 1992, NEW ENGL J MED, V327, P974, DOI 10.1056/NEJM199210013271402
   Lacroix A, 1997, J CLIN ENDOCR METAB, V82, P2414, DOI 10.1210/jc.82.8.2414
   LANDSBERG L, 1992, WILLIAMS TXB ENCOCRI
   LEINONEN P, 1991, CLIN ENDOCRINOL, V34, P31, DOI 10.1111/j.1365-2265.1991.tb01732.x
   LIU JQ, 1995, J CLIN ENDOCR METAB, V80, P492, DOI 10.1210/jc.80.2.492
   Marx C, 1998, NEUROIMMUNOMODULAT, V5, P5, DOI 10.1159/000026320
   Marx C, 1997, J CLIN ENDOCR METAB, V82, P3136, DOI 10.1210/jc.82.9.3136
   Marx C, 1998, HORM METAB RES, V30, P416, DOI 10.1055/s-2007-978907
   Marx C, 1996, J CLIN ENDOCR METAB, V81, P4488, DOI 10.1210/jc.81.12.4488
   Masi AT, 1996, BAILLIERE CLIN RHEUM, V10, P295, DOI 10.1016/S1521-6942(06)80044-6
   Masi AT, 1999, J RHEUMATOL, V26, P247
   Mazzocchi G, 1996, NEUROPEPTIDES, V30, P19, DOI 10.1016/S0143-4179(96)90050-5
   N'Diaye N, 1998, HORM METAB RES, V30, P440, DOI 10.1055/s-2007-978912
   Neeck G, 1999, ANN NY ACAD SCI, V876, P325, DOI 10.1111/j.1749-6632.1999.tb07657.x
   Path G, 1996, ENDOCR RES, V22, P867
   Path G, 1997, J CLIN ENDOCR METAB, V82, P2343, DOI 10.1210/jc.82.7.2343
   Raber J, 1997, J NEUROSCI, V17, P9473
   RECHLER MM, 1990, PEPTIDE GROWTH FACTO, V1, P263
   REZNIK Y, 1992, NEW ENGL J MED, V327, P981, DOI 10.1056/NEJM199210013271403
   RITTMASTER RS, 1990, PRINCIPLES PRACTICE, P572
   ROH MS, 1987, SURGERY, V102, P140
   SASANO H, 1994, MODERN PATHOL, V7, P741
   Straub RH, 1998, AM J GASTROENTEROL, V93, P2197
   Turnbull AV, 1999, ENDOCRINOLOGY, V140, P1013, DOI 10.1210/en.140.2.1013
   Voutilainen R, 1998, HORM METAB RES, V30, P432, DOI 10.1055/s-2007-978910
   WEGIENKA LC, 1966, LANCET, V1, P741
   Willenberg HS, 1998, NEW ENGL J MED, V339, P27, DOI 10.1056/NEJM199807023390105
   Wolkersdorfer GW, 1999, J CLIN ENDOCR METAB, V84, P4220, DOI 10.1210/jc.84.11.4220
   Yano H, 1998, MOL ENDOCRINOL, V12, P1708, DOI 10.1210/me.12.11.1708
NR 49
TC 15
Z9 15
U1 0
U2 0
PU SPRINGER HEIDELBERG
PI HEIDELBERG
PA TIERGARTENSTRASSE 17, D-69121 HEIDELBERG, GERMANY
SN 0340-1855
EI 1435-1250
J9 Z RHEUMATOL
JI Z. Rheumatol.
PY 2000
VL 59
SU 2
BP 12
EP 17
PG 6
WC Rheumatology
WE Science Citation Index Expanded (SCI-EXPANDED); Conference Proceedings Citation Index - Science (CPCI-S)
SC Rheumatology
GA 375WM
UT WOS:000165424300006
DA 2023-08-27
ER

PT J
AU Burg, MB
AF Burg, MB
TI Response of renal inner medullary epithelial cells to osmotic stress
SO COMPARATIVE BIOCHEMISTRY AND PHYSIOLOGY A-MOLECULAR & INTEGRATIVE
   PHYSIOLOGY
LA English
DT Article; Proceedings Paper
CT 2nd ICCPB Meeting
CY AUG 18-24, 2001
CL KASANE, SOUTH AFRICA
DE osmotic stress; kidney medulla; hypertonicity; urea; apoptosis; mIMCD3
   cells; p53; organic osmolytes
ID ORGANIC OSMOLYTES; HYPERTONIC STRESS; MDCK CELLS; P53; APOPTOSIS;
   INDUCTION; SIGNALS; BCL-2; UREA; BAX
AB As part of the urinary concentrating mechanism, renal inner medullary epithelial (IME) cells are normally exposed to variable and often very high interstitial levels of NaCl and urea, yet they survive and function. We have been studying the mechanisms involved, using an established cell line (mIMCD3). Acute increase of NaCl or urea from 300 to > 500 mOsmol/kg causes cell cycle delay and apoptosis. High NaCl, but not high urea, causes DNA double strand breaks. At 500-600 mOsmol/kg inhibition of DNA replication following high NaCl depends on activation of the tumor suppressor protein, p53, and provides time for DNA repair. If p53 expression is suppressed, cells continue to replicate DNA, and many of those cells die. At higher levels of NaCl (>650 mOsmol/kg) the mitochondria rapidly depolarize and most cells die within a few hours despite a high level of p53 protein (which, however, is less phosphorylated than at 500 mOsmol/kg). Since the levels of NaCl and urea that kill mIMCD3 cells are much lower than those that exist in vivo, we investigated the difference, using early passage mouse IME cells under various conditions. Passage 2 IME cells survive higher levels of NaCl and urea than do mIMCD3 cells, but still not levels as high as in vivo. However, when the osmolality is increased linearly over 20 h, as occurs in vivo, rather than as a single step, cell survival increases to levels close to those found in vivo. We conclude that a more gradual increase in osmolality provides time for accumulation of organic osmolytes and activation of heat shock protein, previously known to be important for cell survival. (C) 2002 Elsevier Science Inc. All rights reserved.
C1 NHLBI, Kidney & Electrolyte Metab Lab, Bethesda, MD 20892 USA.
C3 National Institutes of Health (NIH) - USA; NIH National Heart Lung &
   Blood Institute (NHLBI)
RP Burg, MB (通讯作者)，NIH, Bldg 10,Rm 6N260, Bethesda, MD 20892 USA.
EM maurice_burg@nih.gov
CR Antonsson B, 1997, SCIENCE, V277, P370, DOI 10.1126/science.277.5324.370
   Bortner CD, 1996, AM J PHYSIOL-CELL PH, V271, pC950, DOI 10.1152/ajpcell.1996.271.3.C950
   Brady HJM, 1998, INT J BIOCHEM CELL B, V30, P647, DOI 10.1016/S1357-2725(98)00006-5
   Brenner C, 2000, ONCOGENE, V19, P329, DOI 10.1038/sj.onc.1203298
   Burg MB, 1997, CURR OPIN NEPHROL HY, V6, P430, DOI 10.1097/00041552-199709000-00004
   CAI B, IN PRESS RATE INCREA
   COHEN DM, 1991, AM J PHYSIOL, V261, pC594, DOI 10.1152/ajpcell.1991.261.4.C594
   Dmitrieva N, 2000, J BIOL CHEM, V275, P18243, DOI 10.1074/jbc.M000522200
   Dmitrieva N, 2001, AM J PHYSIOL-RENAL, V281, pF522, DOI 10.1152/ajprenal.2001.281.3.F522
   FORNACE AJ, 1989, MOL CELL BIOL, V9, P4196, DOI 10.1128/MCB.9.10.4196
   Frisch SM, 1997, CURR OPIN CELL BIOL, V9, P701, DOI 10.1016/S0955-0674(97)80124-X
   GARCIAPEREZ A, 1991, PHYSIOL REV, V71, P1081, DOI 10.1152/physrev.1991.71.4.1081
   Giaccia AJ, 1998, GENE DEV, V12, P2973, DOI 10.1101/gad.12.19.2973
   Green DR, 1998, CELL, V94, P695, DOI 10.1016/S0092-8674(00)81728-6
   HALESTRAP AP, 1989, BIOCHIM BIOPHYS ACTA, V973, P355, DOI 10.1016/S0005-2728(89)80378-0
   Kultz D, 1998, J BIOL CHEM, V273, P13645, DOI 10.1074/jbc.273.22.13645
   LOHR JW, 1986, J CLIN INVEST, V78, P1165, DOI 10.1172/JCI112698
   Masilamani S, 2000, KIDNEY, P595
   Mathews CC, 1996, J CELL PHYSIOL, V166, P323
   MATSUDA S, 1995, J BIOL CHEM, V270, P12781, DOI 10.1074/jbc.270.21.12781
   Meek DW, 1997, PATHOL BIOL, V45, P804
   Michea L, 2000, AM J PHYSIOL-RENAL, V278, pF209, DOI 10.1152/ajprenal.2000.278.2.F209
   Michea L, 2002, AM J PHYSIOL-RENAL, V282, pF981, DOI 10.1152/ajprenal.00301.2001
   Mountian I, 1997, AM J PHYSIOL-CELL PH, V272, pC318, DOI 10.1152/ajpcell.1997.272.1.C318
   Neuhofer W, 1998, PFLUG ARCH EUR J PHY, V435, P407, DOI 10.1007/s004240050531
   OConnor PM, 1997, CANCER SURV, V29, P151
   Oren M, 1999, J BIOL CHEM, V274, P36031, DOI 10.1074/jbc.274.51.36031
   Paulovich AG, 1997, CELL, V88, P315, DOI 10.1016/S0092-8674(00)81870-X
   Qin SF, 1997, J BIOL CHEM, V272, P17994, DOI 10.1074/jbc.272.29.17994
   RAUCHMAN MI, 1993, AM J PHYSIOL, V265, pF416, DOI 10.1152/ajprenal.1993.265.3.F416
   Santos BC, 1998, AM J PHYSIOL-RENAL, V274, pF1167, DOI 10.1152/ajprenal.1998.274.6.F1167
   SHEIKHHAMAD D, 1994, AM J PHYSIOL, V267, pF28, DOI 10.1152/ajprenal.1994.267.1.F28
   Takeshi K, 1998, JPN QUART, V45, P4
   UCHIDA S, 1987, AM J PHYSIOL, V253, pC230, DOI 10.1152/ajpcell.1987.253.2.C230
   Zhan QM, 1998, MOL CELL BIOL, V18, P2768, DOI 10.1128/MCB.18.5.2768
   Zhan QM, 1998, MOL CELL BIOL, V18, P5620
   Zhang Z, 1999, AM J PHYSIOL-RENAL, V276, pF786, DOI 10.1152/ajprenal.1999.276.5.F786
   Zhang Z, 2002, AM J PHYSIOL-RENAL, V283, pF302, DOI 10.1152/ajprenal.00038.2002
NR 38
TC 36
Z9 38
U1 0
U2 1
PU ELSEVIER SCIENCE INC
PI NEW YORK
PA 360 PARK AVE SOUTH, NEW YORK, NY 10010-1710 USA
SN 1095-6433
EI 1531-4332
J9 COMP BIOCHEM PHYS A
JI Comp. Biochem. Physiol. A-Mol. Integr. Physiol.
PD NOV
PY 2002
VL 133
IS 3
BP 661
EP 666
AR PII S1095-6433(02)00203-9
DI 10.1016/S1095-6433(02)00203-9
PG 6
WC Biochemistry & Molecular Biology; Physiology; Zoology
WE Science Citation Index Expanded (SCI-EXPANDED); Conference Proceedings Citation Index - Science (CPCI-S)
SC Biochemistry & Molecular Biology; Physiology; Zoology
GA 628WH
UT WOS:000180019200021
PM 12443923
DA 2023-08-27
ER

PT J
AU Ramani, NS
   Stoppacher, R
   Morani, AC
   Catanese, C
AF Ramani, Nisha S.
   Stoppacher, Robert
   Morani, Ajaykumar C.
   Catanese, Charles
TI Undiagnosed Pheochromocytoma Simulating Malignant Hyperthermia
SO AMERICAN JOURNAL OF FORENSIC MEDICINE AND PATHOLOGY
LA English
DT Article
DE autopsy; forensic pathology; postmortem
AB Introduction: Pheochromocytomas are rare catecholamine-producing neuroendocrine tumors. They are surgically curable but can be lethal if remain undiagnosed. We report a patient earlier diagnosed with malignant hyperthermia but later found to have pheochromocytoma on autopsy.
   Case report: After a preprocedural pain block for elective right shoulder arthroscopy, a 53-year-old hypertensive white man developed chest pain. In the operating room, he had increased blood pressure. Postoperatively, his blood pressures dropped from 220/100 to 80/30 mm Hg. He later developed high fever with core temperature reaching a peak of 42.2 degrees C, rapid breathing, and died after unsuccessful attempts to stabilize him.
   Autopsy: Autopsy revealed a tumor in his right adrenal gland, measuring 10 cm in greatest dimension and weighing 530 g. It was red brown with a hemorrhagic and cystic cut surface. A thin rim of yellow-orange adrenal cortex was visible at the margin of the tumor, indicating that it originated from the underlying adrenal medulla. The left adrenal gland was unremarkable. Sections showed hypercellular tumor with zellballen architecture. The tumor cells were round to oval with finely granular basophilic cytoplasm and mild pleomorphism. A 24-hour urine sample collected before his death showed greater than 22727 mu g/g Ratio to Creatinine metanephrines and normetanephrine, indicating that the tumor was active and secreted high levels of catecholamine. The cause of death was established as the complications of pheochromocytoma in the settings of general anesthesia for shoulder arthroscopy. The manner of death was natural.
   Conclusions: Pheochromocytoma can mimic malignant hyperthermia, and it should always be considered and managed appropriately in such scenarios to avoid untoward consequences. Pathologists must also be aware of this when conducting an autopsy in cases with a previous clinical diagnosis of malignant hyperthermia.
C1 [Ramani, Nisha S.; Stoppacher, Robert; Catanese, Charles] SUNY Upstate Med Univ, Syracuse, NY 13210 USA.
   [Morani, Ajaykumar C.] Univ Texas MD Anderson Canc Ctr, Houston, TX 77030 USA.
C3 State University of New York (SUNY) System; State University of New York
   (SUNY) Upstate Medical Center; University of Texas System; UTMD Anderson
   Cancer Center
RP Ramani, NS (通讯作者)，SUNY Upstate Med Univ, Dept Pathol, 750 E Adams St, Syracuse, NY 13210 USA.
EM ramanin@upstate.edu
RI Morani, Ajaykumar/AAR-3553-2020
CR Aguilo F, 1991, P R Health Sci J, V10, P135
   ALLEN GC, 1990, CAN J ANAESTH, V37, P593, DOI 10.1007/BF03006334
   Astuti D, 2001, AM J HUM GENET, V69, P49, DOI 10.1086/321282
   Cicala MV, 2006, BEST PRACT RES CL EN, V20, P451, DOI 10.1016/j.beem.2006.07.009
   CROWLEY KJ, 1988, ANAESTHESIA, V43, P1031
   EZRI T, 1991, CAN J ANAESTH, V38, P685, DOI 10.1007/BF03008212
   KRANE NK, 1986, ARCH INTERN MED, V146, P54, DOI 10.1001/archinte.146.1.54
   Larach MG, 2010, ANESTH ANALG, V110, P498, DOI 10.1213/ANE.0b013e3181c6b9b2
   Porcaro Antonio Benito, 2003, Arch Ital Urol Androl, V75, P217
   Prasad C, 2014, SAGE OPEN MED CASE R, V2, DOI 10.1177/2050313X14553520
   SUTTON MGS, 1981, MAYO CLIN PROC, V56, P354
   Tsirlin A, 2014, MATURITAS, V77, P229, DOI 10.1016/j.maturitas.2013.12.009
   Uchida N, 2010, SURG TODAY, V40, P990, DOI 10.1007/s00595-009-4165-8
   Zardawi IM, 2013, AM J CASE REP, V14, P161, DOI 10.12659/AJCR.889063
   Zdrojowy-Welna A, 2014, NEUROENDOCRINOL LETT, V35, P355
NR 15
TC 1
Z9 3
U1 0
U2 5
PU LIPPINCOTT WILLIAMS & WILKINS
PI PHILADELPHIA
PA TWO COMMERCE SQ, 2001 MARKET ST, PHILADELPHIA, PA 19103 USA
SN 0195-7910
EI 1533-404X
J9 AM J FOREN MED PATH
JI Am. J. Forensic Med. Pathol.
PD SEP
PY 2017
VL 38
IS 3
BP 262
EP 265
DI 10.1097/PAF.0000000000000326
PG 4
WC Medicine, Legal; Pathology
WE Science Citation Index Expanded (SCI-EXPANDED)
SC Legal Medicine; Pathology
GA FD7GN
UT WOS:000407694700017
PM 28665830
DA 2023-08-27
ER

PT J
AU Zage, PE
   Whittle, SB
   Shohet, JM
AF Zage, Peter E.
   Whittle, Sarah B.
   Shohet, Jason M.
TI CD114: A New Member of the Neural Crest-Derived Cancer Stem Cell Marker
   Family
SO JOURNAL OF CELLULAR BIOCHEMISTRY
LA English
DT Article
DE CD114; MELANOMA; NEUROBLASTOMA; GCSF; STAT3
ID COLONY-STIMULATING FACTOR; EPITHELIAL-MESENCHYMAL TRANSITION; FACTOR
   G-CSF; BONE-MARROW; IN-VIVO; NEURONAL DIFFERENTIATION; PROMOTES
   SURVIVAL; MELANOMA-CELLS; EXPRESSION; RECEPTOR
AB The neural crest is a population of cells in the vertebrate embryo that gives rise to a wide range of tissues and cell types, including components of the peripheral nervous system and the craniofacial skeleton as well as melanocytes and the adrenal medulla. Aberrations in neural crest development can lead to numerous diseases, including cancers such as melanoma and neuroblastoma. Cancer stem cells (CSCs) have been identified in these neural crest-derived tumors, and these CSCs demonstrate resistance to treatment and are likely key contributors to disease relapse. Patients with neural crest-derived tumors often have poor outcomes due to frequent relapses, likely due to the continued presence of residual treatment-resistant CSCs, and therapies directed against these CSCs are likely to improve patient outcomes. CSCs share many of the same genetic and biologic features of primordial neural crest cells, and therefore a better understanding of neural crest development will likely lead to the development of effective therapies directed against these CSCs. Signaling through STAT3 has been shown to be required for neural crest development, and granulocyte colony stimulating factor (GCSF)-mediated activation of STAT3 has been shown to play a role in the pathogenesis of neural crest-derived tumors. Expression of the cell surface marker CD114 (the receptor for GCSF) has been identified as a potential marker for CSCs in neural crest-derived tumors, suggesting that CD114 expression and function may contribute to disease relapse and poor patient outcomes. Here we review the processes of neural crest development and tumorigenesis and we discuss the previously identified markers for CSC subpopulations identified in neural crest tumors and their role in neural crest tumor biology. We also discuss the potential for CD114 and downstream intracellular signaling pathways as potential targets for CSC-directed therapy. (C) 2016 Wiley Periodicals, Inc.
C1 [Zage, Peter E.] Univ Calif San Diego, Dept Pediat, Div Hematol Oncol, La Jolla, CA 92093 USA.
   [Zage, Peter E.] Rady Childrens Hosp, Peckham Ctr Canc & Blood Disorders, San Diego, CA USA.
   [Whittle, Sarah B.; Shohet, Jason M.] Childrens Canc Ctr, Hematol Oncol Sect, Dept Pediat, Houston, TX USA.
   [Shohet, Jason M.] Baylor Coll Med, Ctr Cell & Gene Therapy, Houston, TX 77030 USA.
C3 University of California System; University of California San Diego;
   Rady Childrens Hospital San Diego; Texas Children's Cancer Center;
   Baylor College of Medicine
RP Zage, PE (通讯作者)，Univ Calif San Diego, Sch Med, Moores Canc Ctr, Room 5311,3855 Hlth Sci Dr,MC 0815, La Jolla, CA 92093 USA.
EM pzage@ucsd.edu
CR Agarwal S, 2015, CANCER RES, V75, P2566, DOI 10.1158/0008-5472.CAN-14-2946
   ANDERSON DJ, 1986, CELL, V47, P1079, DOI 10.1016/0092-8674(86)90823-8
   ANDERSON DJ, 1993, ANNU REV NEUROSCI, V16, P129, DOI 10.1146/annurev.ne.16.030193.001021
   ANDERSON DJ, 1991, J NEUROSCI, V11, P3507
   [Anonymous], 2012, PLOS ONE, DOI DOI 10.1371/JOURNAL.PONE.0041591
   Ara T, 2013, CANCER RES, V73, P3852, DOI 10.1158/0008-5472.CAN-12-2353
   Ara T, 2009, CANCER RES, V69, P329, DOI 10.1158/0008-5472.CAN-08-0613
   Bailey CM, 2014, MOL CANCER RES, V12, P1303, DOI 10.1158/1541-7786.MCR-13-0673
   Bailey CM, 2012, PIGM CELL MELANOMA R, V25, P573, DOI 10.1111/j.1755-148X.2012.01025.x
   Barrallo-Gimeno A, 2005, DEVELOPMENT, V132, P3151, DOI 10.1242/dev.01907
   Betters E, 2010, DEV BIOL, V344, P578, DOI 10.1016/j.ydbio.2010.05.012
   Boiko AD, 2010, NATURE, V466, P133, DOI 10.1038/nature09161
   Brodeur GM, 2003, NAT REV CANCER, V3, P203, DOI 10.1038/nrc1014
   Bronner-Fraser Marianne, 1993, Trends in Cell Biology, V3, P392, DOI 10.1016/0962-8924(93)90089-J
   BRONNERFRASER M, 1980, J COMP NEUROL, V193, P423, DOI 10.1002/cne.901930209
   Burstyn-Cohen T, 2004, DEVELOPMENT, V131, P5327, DOI 10.1242/dev.01424
   Caramel J, 2013, CANCER CELL, V24, P466, DOI 10.1016/j.ccr.2013.08.018
   Carpenter RL, 2014, CANCERS, V6, P897, DOI 10.3390/cancers6020897
   Chakraborty A, 2007, UROLOGY, V69, P1210, DOI 10.1016/j.urology.2007.02.035
   CHESA PG, 1988, J HISTOCHEM CYTOCHEM, V36, P383, DOI 10.1177/36.4.2831267
   Cheung M, 2005, DEV CELL, V8, P179, DOI 10.1016/j.devcel.2004.12.010
   Chung KF, 2009, STEM CELLS, V27, P2602, DOI 10.1002/stem.180
   Civenni G, 2011, CANCER RES, V71, P3098, DOI 10.1158/0008-5472.CAN-10-3997
   Coulon A, 2011, NEOPLASIA, V13, P991, DOI 10.1593/neo.11800
   Cronin JC, 2013, CANCER RES, V73, P5709, DOI 10.1158/0008-5472.CAN-12-4620
   De Preter K, 2006, GENOME BIOL, V7, DOI 10.1186/gb-2006-7-9-r84
   Deng S, 2010, PLOS ONE, V5, DOI 10.1371/journal.pone.0010277
   Dunki-Jacobs EM, 2013, CURR PROB SURG, V50, P351, DOI 10.1067/j.cpsurg.2013.04.001
   Dupin E, 2007, CR BIOL, V330, P521, DOI 10.1016/j.crvi.2007.04.004
   Dupin E, 2012, DEV BIOL, V366, P83, DOI 10.1016/j.ydbio.2012.02.035
   Erdmann F, 2013, INT J CANCER, V132, P385, DOI 10.1002/ijc.27616
   Ernsberger U, 2005, CELL TISSUE RES, V319, P1, DOI 10.1007/s00441-004-0996-1
   Foubert E, 2010, BREAST CANCER RES, V12, DOI 10.1186/bcr2585
   Gomez-Smith M, 2010, CELL MOL LIFE SCI, V67, P949, DOI 10.1007/s00018-009-0223-z
   Gupta PB, 2005, NAT GENET, V37, P1047, DOI 10.1038/ng1634
   Gutschalk CM, 2006, CANCER RES, V66, P8026, DOI 10.1158/0008-5472.CAN-06-0158
   Hansford LM, 2004, P NATL ACAD SCI USA, V101, P12664, DOI 10.1073/pnas.0401083101
   Hanumanthu VS, 2013, AM J CLIN PATHOL, V140, P155, DOI 10.1309/AJCPCLHZR5KUHUBM
   Harris ML, 2010, PIGM CELL MELANOMA R, V23, P496, DOI 10.1111/j.1755-148X.2010.00711.x
   Hirai K, 2001, J DERMATOL SCI, V25, P179, DOI 10.1016/S0923-1811(00)00131-6
   Ho PL, 2012, NAT REV UROL, V9, P583, DOI 10.1038/nrurol.2012.142
   Hollmen M, 2016, ONCOIMMUNOLOGY, V5, DOI 10.1080/2162402X.2015.1115177
   Howard MJ, 2000, DEVELOPMENT, V127, P4073
   Hsu DM, 2013, CANCER RES, V73, P4134, DOI 10.1158/0008-5472.CAN-12-4056
   Huang M., 2013, COLD SPRING HARBOR P, V3
   Huber K, 2006, DEV BIOL, V298, P335, DOI 10.1016/j.ydbio.2006.07.010
   Huber K, 2008, NEURAL DEV, V3, DOI 10.1186/1749-8104-3-28
   Hwang WL, 2011, GASTROENTEROLOGY, V141, P279, DOI 10.1053/j.gastro.2011.04.008
   Ji JF, 2012, SEMIN ONCOL, V39, P461, DOI 10.1053/j.seminoncol.2012.05.011
   Johnston APW, 2013, STEM CELL REP, V1, P38, DOI 10.1016/j.stemcr.2013.04.004
   Karafiat V, 2005, CELL MOL LIFE SCI, V62, P2516, DOI 10.1007/s00018-005-5297-7
   Kerosuo L, 2012, SEMIN CELL DEV BIOL, V23, P320, DOI 10.1016/j.semcdb.2012.03.010
   Kim SY, 2013, CELL SIGNAL, V25, P961, DOI 10.1016/j.cellsig.2013.01.007
   Kirsch F, 2008, BMC DEV BIOL, V8, DOI 10.1186/1471-213X-8-32
   Kowanetz M, 2010, P NATL ACAD SCI USA, V107, P21248, DOI 10.1073/pnas.1015855107
   Kulesa PM, 2006, P NATL ACAD SCI USA, V103, P3752, DOI 10.1073/pnas.0506977103
   Kumar J, 2014, BRIT J CANCER, V110, P133, DOI 10.1038/bjc.2013.673
   Kuphal S, 2006, ONCOGENE, V25, P248, DOI 10.1038/sj.onc.1209054
   Kyo S, 2000, GYNECOL ONCOL, V78, P383, DOI 10.1006/gyno.2000.5904
   Li HY, 2007, STEM CELLS, V25, P2053, DOI 10.1634/stemcells.2007-0080
   Lin L, 2011, CANCER RES, V71, P7226, DOI 10.1158/0008-5472.CAN-10-4660
   Lin SP, 2013, CANCER LETT, V328, P226, DOI 10.1016/j.canlet.2012.08.036
   Louis CU, 2015, ANNU REV MED, V66, P49, DOI 10.1146/annurev-med-011514-023121
   Luke JJ, 2013, ONCOLOGIST, V18, P717, DOI 10.1634/theoncologist.2012-0391
   Maguire LH, 2015, DEV DYNAM, V244, P311, DOI 10.1002/dvdy.24226
   Maris John M, 2010, N Engl J Med, V362, P2202, DOI 10.1056/NEJMra0804577
   Marshall GM, 2014, NAT REV CANCER, V14, P277, DOI 10.1038/nrc3679
   Maxson JE, 2016, BLOOD, V127, P3094, DOI 10.1182/blood-2016-04-709899
   Maxson JE, 2013, NEW ENGL J MED, V368, P1781, DOI 10.1056/NEJMoa1214514
   Medema JP, 2013, NAT CELL BIOL, V15, P338, DOI 10.1038/ncb2717
   Morales AV, 2005, SEMIN CELL DEV BIOL, V16, P655, DOI 10.1016/j.semcdb.2005.06.003
   Morales-Arias J, 2007, CANCER-AM CANCER SOC, V110, P1568, DOI 10.1002/cncr.22964
   Moreno-Bueno G, 2008, ONCOGENE, V27, P6958, DOI 10.1038/onc.2008.346
   Morrison SJ, 1999, CELL, V96, P737, DOI 10.1016/S0092-8674(00)80583-8
   Mosse YP, 2004, AM J HUM GENET, V75, P727, DOI 10.1086/424530
   Mueller MM, 1999, INT J CANCER, V83, P780, DOI 10.1002/(SICI)1097-0215(19991210)83:6<780::AID-IJC14>3.3.CO;2-3
   Mueller MM, 1999, AM J PATHOL, V155, P1557, DOI 10.1016/S0002-9440(10)65472-7
   Nagashimada M, 2012, J CLIN INVEST, V122, P3145, DOI 10.1172/JCI63401
   Nagoshi N, 2008, CELL STEM CELL, V2, P392, DOI 10.1016/j.stem.2008.03.005
   Neier M, 2012, J PEDIAT HEMATOL ONC, V34, pS51, DOI 10.1097/MPH.0b013e31824e3852
   Nichane M, 2010, EMBO J, V29, P55, DOI 10.1038/emboj.2009.313
   Nozato M, 2013, INT J ONCOL, V42, P134, DOI 10.3892/ijo.2012.1684
   Oppitz M, 2007, MELANOMA RES, V17, P17, DOI 10.1097/CMR.0b013e3280114f49
   Perri P, 2005, ONCOGENE, V24, P3050, DOI 10.1038/sj.onc.1208532
   Pitzer C, 2010, J NEUROCHEM, V113, P930, DOI 10.1111/j.1471-4159.2010.06659.x
   Pollock PM, 2002, CANCER CELL, V2, P5, DOI 10.1016/S1535-6108(02)00089-2
   Prasad MS, 2012, DEV BIOL, V366, P10, DOI 10.1016/j.ydbio.2012.03.014
   Reissmann E, 1996, DEVELOPMENT, V122, P2079
   Rigel DS, 2010, SEMIN CUTAN MED SURG, V29, P204, DOI 10.1016/j.sder.2010.10.005
   Ross AP, 2014, FRONT PHYSIOL, V5, DOI 10.3389/fphys.2014.00026
   Ruffins S, 1998, DEV BIOL, V203, P295, DOI 10.1006/dbio.1998.8973
   Russell H, 2011, NAT REV CLIN ONCOL, V8, P6, DOI 10.1038/nrclinonc.2010.195
   Savarese TM, 2001, CANCER LETT, V162, P105, DOI 10.1016/S0304-3835(00)00623-6
   Schatton T, 2008, NATURE, V451, P345, DOI 10.1038/nature06489
   Schneider A, 2005, J CLIN INVEST, V115, P2083, DOI 10.1172/JCI23559
   Schneider C, 1999, NEURON, V24, P861, DOI 10.1016/S0896-6273(00)81033-8
   Shackleton M, 2009, CELL, V138, P822, DOI 10.1016/j.cell.2009.08.017
   Shakhova O, 2014, CURR OPIN ONCOL, V26, P215, DOI 10.1097/CCO.0000000000000046
   Shakhova O, 2012, NAT CELL BIOL, V14, P882, DOI 10.1038/ncb2535
   Sherry MM, 2009, STEM CELLS, V27, P2383, DOI 10.1002/stem.185
   Shojaei F, 2009, P NATL ACAD SCI USA, V106, P6742, DOI 10.1073/pnas.0902280106
   Simoes-Costa M, 2013, GENOME RES, V23, P1069, DOI 10.1101/gr.157586.113
   Smith TJ, 2015, J CLIN ONCOL, V33, P3199, DOI 10.1200/JCO.2015.62.3488
   Staar S, 2001, INT J RADIAT ONCOL, V50, P1161, DOI 10.1016/S0360-3016(01)01544-9
   Strobl-Mazzulla PH, 2012, SEMIN CANCER BIOL, V22, P411, DOI 10.1016/j.semcancer.2012.04.008
   Sung L, 2007, ANN INTERN MED, V147, P400, DOI 10.7326/0003-4819-147-6-200709180-00010
   Thakur R, 2015, SCI REP-UK, V5, DOI 10.1038/srep10194
   Theveneau E, 2012, DEV BIOL, V366, P34, DOI 10.1016/j.ydbio.2011.12.041
   Toma JG, 2005, STEM CELLS, V23, P727, DOI 10.1634/stemcells.2004-0134
   Touw IP, 2007, FRONT BIOSCI-LANDMRK, V12, P800, DOI 10.2741/2103
   Toyozawa S, 2012, ACTA HISTOCHEM CYTOC, V45, P293, DOI 10.1267/ahc.12004
   Trochet D, 2004, AM J HUM GENET, V74, P761, DOI 10.1086/383253
   van Oosten AL, 2012, NAT COMMUN, V3, DOI 10.1038/ncomms1822
   Vermeulen L, 2012, LANCET ONCOL, V13, pE83, DOI 10.1016/S1470-2045(11)70257-1
   Waight JD, 2011, PLOS ONE, V6, DOI 10.1371/journal.pone.0027690
   Wartiovaara K, 2002, J NEUROSCI, V22, P815, DOI 10.1523/JNEUROSCI.22-03-00815.2002
   Weiss WA, 1997, EMBO J, V16, P2985, DOI 10.1093/emboj/16.11.2985
   White RM, 2011, NATURE, V471, P518, DOI 10.1038/nature09882
   Wylie LA, 2015, DIS MODEL MECH, V8, P429, DOI 10.1242/dmm.018630
   Yan B, 2013, J IMMUNOL, V190, P5882, DOI 10.4049/jimmunol.1201881
   Yu Yang, 2012, Front Biosci (Elite Ed), V4, P1528
   Yuan J, 2015, SCI REP-UK, V5, DOI 10.1038/srep17663
   Yuan JY, 2000, NATURE, V407, P802, DOI 10.1038/35037739
   Zhang LN, 2015, ANTICANCER RES, V35, P3787
NR 124
TC 15
Z9 15
U1 1
U2 11
PU WILEY
PI HOBOKEN
PA 111 RIVER ST, HOBOKEN 07030-5774, NJ USA
SN 0730-2312
EI 1097-4644
J9 J CELL BIOCHEM
JI J. Cell. Biochem.
PD FEB
PY 2017
VL 118
IS 2
BP 221
EP 231
DI 10.1002/jcb.25656
PG 11
WC Biochemistry & Molecular Biology; Cell Biology
WE Science Citation Index Expanded (SCI-EXPANDED)
SC Biochemistry & Molecular Biology; Cell Biology
GA EI4VO
UT WOS:000392491800001
PM 27428599
DA 2023-08-27
ER

PT J
AU Tabebi, M
   Soderkvist, P
   Gimm, O
AF Tabebi, Mouna
   Soderkvist, Peter
   Gimm, Oliver
TI Nuclear and mitochondrial DNA alterations in pheochromocytomas and
   paragangliomas, and their potential treatment
SO ENDOCRINE-RELATED CANCER
LA English
DT Review
DE mtDNA; PCC/PGL; DNA alterations
ID GERMLINE MUTATIONS; COPY NUMBER; DELETION; GENES; GENERATION; GENETICS;
   HYPOXIA; DISEASE
AB Mitochondrial DNA (mtDNA) alterations have been reported in different types of cancers and are suggested to play important roles in cancer development and metastasis. However, there is little information about its involvement in pheochromocytomas and paragangliomas (PCCs/PGLs) formation. PCCs and PGLs are rare endocrine tumors of the chromaffin cells in the adrenal medulla and extra-adrenal paraganglia that can synthesize and secrete catecholamines. Over the last 3 decades, the genetic background of about 60% of PCCs/PGLs involving nuclear DNA alterations has been determined. Recently, a study showed that mitochondrial alterations can be found in around 17% of the remaining PCCs/PGLs. In this review, we summarize recent knowledge regarding both nuclear and mitochondrial alterations and their involvement in PCCs/PGLs. We also provide brief insights into the genetics and the molecular pathways associated with PCCs/PGLs and potential therapeutical targets.
C1 [Tabebi, Mouna; Soderkvist, Peter; Gimm, Oliver] Linkoping Univ, Dept Biomed & Clin Sci BKV, Linkoping, Sweden.
   [Soderkvist, Peter] Linkoping Univ, Clin Genom Linkoping, Linkoping, Sweden.
   [Gimm, Oliver] Linkoping Univ, Dept Surg, Linkoping, Sweden.
C3 Linkoping University; Linkoping University; Linkoping University
RP Tabebi, M (通讯作者)，Linkoping Univ, Dept Biomed & Clin Sci BKV, Linkoping, Sweden.
EM mouna.tababi@liu.se
RI tabebi, mouna/AAL-2270-2020
OI tabebi, mouna/0000-0002-2873-161X
CR Bakare AB, 2021, FRONT PHYSIOL, V12, DOI 10.3389/fphys.2021.693734
   Bausch B, 2017, JAMA ONCOL, V3, P1204, DOI 10.1001/jamaoncol.2017.0223
   Brandon M, 2006, ONCOGENE, V25, P4647, DOI 10.1038/sj.onc.1209607
   Brillo V, 2021, LIFE-BASEL, V11, DOI 10.3390/life11040332
   Buffet A, 2020, BEST PRACT RES CL EN, V34, DOI 10.1016/j.beem.2020.101416
   Buffet A, 2018, CANCER RES, V78, P1914, DOI 10.1158/0008-5472.CAN-17-2463
   Burnichon N, 2010, HUM MOL GENET, V19, P3011, DOI 10.1093/hmg/ddq206
   Cardaci S, 2015, NAT CELL BIOL, V17, P1317, DOI 10.1038/ncb3233
   Carreno-Gago L, 2019, FRONT GENET, V10, DOI 10.3389/fgene.2019.00576
   Cascon A, 2015, JNCI-J NATL CANCER I, V107, DOI 10.1093/jnci/djv053
   Chen T, 2011, BMC MED GENET, V12, DOI 10.1186/1471-2350-12-8
   Comino-Mendez I, 2016, CANCER GENET-NY, V209, P272, DOI 10.1016/j.cancergen.2016.04.058
   Crona J, 2019, ENDOCR-RELAT CANCER, V26, P539, DOI 10.1530/ERC-19-0024
   Dahia PLM, 2014, NAT REV CANCER, V14, P108, DOI 10.1038/nrc3648
   Dahia PLM, 2005, PLOS GENET, V1, P72, DOI 10.1371/journal.pgen.0010008
   Di Gregorio J, 2022, EUR J CELL BIOL, V101, DOI 10.1016/j.ejcb.2022.151225
   Errichiello E., 2018, MITOCHONDRIAL DNA NE, DOI DOI 10.5772/INTECHOPEN.75188
   Filograna R, 2021, FEBS LETT, V595, P976, DOI 10.1002/1873-3468.14021
   Fishbein L, 2017, CANCER CELL, V31, P181, DOI 10.1016/j.ccell.2017.01.001
   Goldstein A., 1993, GENEREVIEWS
   Gunawardane PTK, 2017, ARCH ENDOCRIN METAB, V61, P490, DOI 10.1590/2359-3997000000299
   Guo ZS, 2017, BALK J MED GENET, V20, P81, DOI 10.1515/bjmg-2017-0006
   Hadrava Vanova K, 2022, JNCI-J NATL CANCER I, V114, P130, DOI 10.1093/jnci/djab158
   Hadrava Vanova K, 2021, CANCERS, V13, DOI 10.3390/cancers13153769
   Hadrava Vanova K, 2020, REDOX REP, V25, P26, DOI 10.1080/13510002.2020.1752002
   Horton TM, 1996, GENE CHROMOSOME CANC, V15, P95, DOI 10.1002/(SICI)1098-2264(199602)15:2<95::AID-GCC3>3.0.CO;2-Z
   Hsu CC, 2016, EXP BIOL MED, V241, P1281, DOI 10.1177/1535370216641787
   Ishikawa K, 2008, SCIENCE, V320, P661, DOI 10.1126/science.1156906
   Jhawar S, 2022, CANCERS, V14, DOI 10.3390/cancers14030594
   Jimenez C, 2020, CANCERS, V12, DOI 10.3390/cancers12082307
   Jimenez RH, 2010, PLOS ONE, V5, DOI 10.1371/journal.pone.0009084
   Jochmanova I, 2013, JNCI-J NATL CANCER I, V105, P1270, DOI 10.1093/jnci/djt201
   Johnson SC, 2017, HUM GENET, V136, P55, DOI 10.1007/s00439-016-1736-9
   Katada S, 2013, G3-GENES GENOM GENET, V3, P1545, DOI 10.1534/g3.113.007245
   Kenny TC, 2017, ONCOGENE, V36, P4393, DOI 10.1038/onc.2017.52
   Kimura N, 2014, ENDOCR-RELAT CANCER, V21, P405, DOI 10.1530/ERC-13-0494
   Larman TC, 2012, P NATL ACAD SCI USA, V109, P14087, DOI 10.1073/pnas.1211502109
   Liou CW, 2010, J MED GENET, V47, P723, DOI 10.1136/jmg.2010.077552
   Luchetti A, 2015, INT J ENDOCRINOL, V2015, DOI 10.1155/2015/138573
   Luo YD, 2020, INT J MOL SCI, V21, DOI 10.3390/ijms21165598
   Lussey-Lepoutre C, 2015, NAT COMMUN, V6, DOI 10.1038/ncomms9784
   Neuhaus JFG, 2014, BRAIN, V137, P354, DOI 10.1093/brain/awt291
   Neuhaus JFG, 2017, NEUROENDOCRINOLOGY, V104, P72, DOI 10.1159/000444680
   Neumann HPH, 2019, NEW ENGL J MED, V381, P552, DOI 10.1056/NEJMra1806651
   Nolting S, 2019, CANCERS, V11, DOI 10.3390/cancers11101505
   Nolting S, 2019, EXP CLIN ENDOCR DIAB, V127, P117, DOI 10.1055/a-0715-1888
   Pearce SF, 2017, TRENDS BIOCHEM SCI, V42, P625, DOI 10.1016/j.tibs.2017.02.003
   Perez-Amado CJ, 2020, FRONT ONCOL, V10, DOI 10.3389/fonc.2020.572954
   Petros JA, 2005, P NATL ACAD SCI USA, V102, P719, DOI 10.1073/pnas.0408894102
   Pillai S, 2016, CRIT REV ONCOL HEMAT, V100, P190, DOI 10.1016/j.critrevonc.2016.01.022
   Plouin PF, 2016, EUR J ENDOCRINOL, V174, pG1, DOI 10.1530/EJE-16-0033
   Remacha L, 2019, AM J HUM GENET, V104, P651, DOI 10.1016/j.ajhg.2019.02.017
   Remacha L, 2018, GENET MED, V20, P1644, DOI 10.1038/s41436-018-0003-y
   Remacha L, 2017, CLIN CANCER RES, V23, P6315, DOI 10.1158/1078-0432.CCR-16-2250
   Reznik E, 2017, ELIFE, V6, DOI 10.7554/eLife.21592
   Reznik E, 2016, ELIFE, V5, DOI 10.7554/eLife.10769
   Rong ZY, 2021, FRONT CELL DEV BIOL, V9, DOI 10.3389/fcell.2021.669379
   Rossitti HM, 2018, BRIT J SURG, V105, pE84, DOI 10.1002/bjs.10744
   Saha SK, 2021, HELIYON, V7, DOI 10.1016/j.heliyon.2021.e07573
   Salehi MH, 2014, PLOS ONE, V9, DOI 10.1371/journal.pone.0094069
   Sarkadi B, 2022, INT J MOL SCI, V23, DOI 10.3390/ijms23031450
   Sarkadi B, 2020, CANCERS, V12, DOI 10.3390/cancers12030599
   Saxena N, 2016, JNCI-J NATL CANCER I, V108, DOI 10.1093/jnci/djv287
   Smith ALM, 2020, NAT CANCER, V1, P976, DOI 10.1038/s43018-020-00112-5
   Su XY, 2016, INT J MOL SCI, V17, DOI 10.3390/ijms17101594
   Sun YH, 2016, MOL CARCINOGEN, V55, P1111, DOI 10.1002/mc.22373
   Tabebi M, 2022, CANCERS, V14, DOI 10.3390/cancers14020269
   Tabebi M, 2022, INT J MOL SCI, V23, DOI 10.3390/ijms23010560
   Tabebi M, 2018, FRONT ENDOCRINOL, V9, DOI 10.3389/fendo.2018.00612
   Tasdogan A, 2020, TRENDS CANCER, V6, P1044, DOI 10.1016/j.trecan.2020.08.004
   Thompson LDR, 2002, AM J SURG PATHOL, V26, P551, DOI 10.1097/00000478-200205000-00002
   Toledo Rodrigo, 2018, F1000Res, V7, DOI 10.12688/f1000research.13995.1
   Toledo RA, 2017, NAT REV ENDOCRINOL, V13, P233, DOI 10.1038/nrendo.2016.185
   Toledo RA, 2016, CLIN CANCER RES, V22, P2301, DOI 10.1158/1078-0432.CCR-15-1841
   Valiente-Palleja A, 2022, EBIOMEDICINE, V76, DOI 10.1016/j.ebiom.2022.103815
   van der Lee R, 2015, BMC GENOMICS, V16, DOI 10.1186/s12864-015-1883-8
   Wang K, 2022, J CLIN ENDOCR METAB, V107, P2963, DOI 10.1210/clinem/dgac471
   Wang LH, 2018, CANCER MED-US, V7, P2776, DOI 10.1002/cam4.1452
   Weerts MJA, 2016, ONCOTARGET, V7, P29166, DOI 10.18632/oncotarget.8688
   Welander J, 2014, J CLIN ENDOCR METAB, V99, pE1352, DOI 10.1210/jc.2013-4375
   Welander J, 2011, ENDOCR-RELAT CANCER, V18, pR253, DOI 10.1530/ERC-11-0170
   Winzeler B, 2021, J PERS MED, V11, DOI 10.3390/jpm11111239
   Xiao MT, 2012, GENE DEV, V26, P1326, DOI 10.1101/gad.191056.112
   Yu H, 2012, P NATL ACAD SCI USA, V109, pE1238, DOI 10.1073/pnas.1119577109
   Yusoff AAM, 2019, ONCOL REV, V13, P54, DOI 10.4081/oncol.2019.409
   Zhu X, 2017, MOL CARCINOGEN, V56, P2593, DOI 10.1002/mc.22703
NR 86
TC 0
Z9 0
U1 5
U2 5
PU BIOSCIENTIFICA LTD
PI BRISTOL
PA STARLING HOUSE, 1600 BRISTOL PARKWAY N, BRISTOL, ENGLAND
SN 1351-0088
EI 1479-6821
J9 ENDOCR-RELAT CANCER
JI Endocr.-Relat. Cancer
PD JAN 1
PY 2023
VL 30
IS 1
AR e220217
DI 10.1530/ERC-22-0217
PG 12
WC Oncology; Endocrinology & Metabolism
WE Science Citation Index Expanded (SCI-EXPANDED)
SC Oncology; Endocrinology & Metabolism
GA 8I7OX
UT WOS:000921920900004
PM 36219865
OA Green Submitted, Bronze
DA 2023-08-27
ER

PT J
AU Hadrava Vanova, K
   Yang, CZ
   Meuter, L
   Neuzil, J
   Pacak, K
AF Hadrava Vanova, Katerina
   Yang, Chunzhang
   Meuter, Leah
   Neuzil, Jiri
   Pacak, Karel
TI Reactive Oxygen Species: A Promising Therapeutic Target for SDHx-Mutated
   Pheochromocytoma and Paraganglioma
SO CANCERS
LA English
DT Article
DE reactive oxygen species; succinate dehydrogenase; metastatic
   pheochromocytoma; paraganglioma
ID OXIDATIVE STRESS; COMPLEX-II; APOPTOSIS; GENE; ROS; PATHWAYS; SUBUNIT;
   MITOCHONDRIA; MECHANISMS; INHIBITION
AB Simple Summary Pheochromocytoma and paraganglioma are rare neuroendocrine tumors that arise from chromaffin cells of the adrenal medulla or their neural crest progenitors located outside the adrenal gland, respectively. About 10-15% of patients develop metastatic disease for whom treatment options and availability are extremely limited. The risk of developing metastatic disease is increased for patients with mutations in succinate dehydrogenase subunit B, which leads to metabolic reprogramming and redox imbalance. From this perspective, we focus on redox imbalance caused by this mutation and explore potential opportunities to therapeutically target reactive oxygen species production in these rare tumors. Pheochromocytoma (PHEO) and paraganglioma (PGL) are rare neuroendocrine tumors derived from neural crest cells. Germline variants in approximately 20 PHEO/PGL susceptibility genes are found in about 40% of patients, half of which are found in the genes that encode succinate dehydrogenase (SDH). Patients with SDH subunit B (SDHB)-mutated PHEO/PGL exhibit a higher likelihood of developing metastatic disease, which can be partially explained by the metabolic cell reprogramming and redox imbalance caused by the mutation. Reactive oxygen species (ROS) are highly reactive molecules involved in a multitude of important signaling pathways. A moderate level of ROS production can help regulate cellular physiology; however, an excessive level of oxidative stress can lead to tumorigenic processes including stimulation of growth factor-dependent pathways and the induction of genetic instability. Tumor cells effectively exploit antioxidant enzymes in order to protect themselves against harmful intracellular ROS accumulation, which highlights the essential balance between ROS production and scavenging. Exploiting ROS accumulation can be used as a possible therapeutic strategy in ROS-scavenging tumor cells. Here, we focus on the role of ROS production in PHEO and PGL, predominantly in SDHB-mutated cases. We discuss potential strategies and approaches to anticancer therapies by enhancing ROS production in these difficult-to-treat tumors.
C1 [Hadrava Vanova, Katerina; Meuter, Leah; Pacak, Karel] Eunice Kennedy Shriver Natl Inst Child Hlth & Hum, Sect Med Neuroendocrinol, NIH, Bethesda, MD 20892 USA.
   [Hadrava Vanova, Katerina; Neuzil, Jiri] Czech Acad Sci, BIOCEV, Vestec, Inst Biotechnol, Prague West 25250, Czech Republic.
   [Yang, Chunzhang] NCI, Neurooncol Branch, Ctr Canc Res, NIH, Bethesda, MD 20892 USA.
   [Neuzil, Jiri] Griffith Univ, Sch Pharm & Med Sci, Southport, Qld 4222, Australia.
C3 National Institutes of Health (NIH) - USA; NIH Eunice Kennedy Shriver
   National Institute of Child Health & Human Development (NICHD); Czech
   Academy of Sciences; Institute of Biotechnology of the Czech Academy of
   Sciences; National Institutes of Health (NIH) - USA; NIH National Cancer
   Institute (NCI); Griffith University
RP Pacak, K (通讯作者)，Eunice Kennedy Shriver Natl Inst Child Hlth & Hum, Sect Med Neuroendocrinol, NIH, Bethesda, MD 20892 USA.
EM katerina.hadravavanova@nih.gov; chungzhang.yang@nih.gov;
   lmeuter@stanford.edu; jiri.neuzil@ibt.cas.cz; karel@mail.nih.gov
RI Hadrava Vanova, Katerina/AAU-6508-2020
OI Hadrava Vanova, Katerina/0000-0002-8868-6013; Yang,
   Chunzhang/0000-0001-6433-0867
FU Intramural Research Programs of the National Institutes of Health:
   Eunice Kennedy Shriver National Institute of Child Health and Human
   Development; National Cancer Institute
FX This work was supported by the Intramural Research Programs of the
   National Institutes of Health: Eunice Kennedy Shriver National Institute
   of Child Health and Human Development, and National Cancer Institute.
CR Almeida MQ, 2018, CLINICS, V73, DOI 10.6061/clinics/2018/e756s
   Amar L, 2005, J CLIN ONCOL, V23, P8812, DOI 10.1200/JCO.2005.03.1484
   Ayala-Ramirez M, 2012, J CLIN ENDOCR METAB, V97, P4040, DOI 10.1210/jc.2012-2356
   Bhardwaj V, 2020, INT J MOL SCI, V21, DOI 10.3390/ijms21103412
   Chouchani ET, 2014, NATURE, V515, P431, DOI 10.1038/nature13909
   Costa A, 2014, SEMIN CANCER BIOL, V25, P23, DOI 10.1016/j.semcancer.2013.12.007
   Dixon SJ, 2014, NAT CHEM BIOL, V10, P9, DOI 10.1038/nchembio.1416
   Dong LF, 2008, ONCOGENE, V27, P4324, DOI 10.1038/onc.2008.69
   Dong LF, 2009, CLIN CANCER RES, V15, P1593, DOI 10.1158/1078-0432.CCR-08-2439
   Droge W, 2002, PHYSIOL REV, V82, P47, DOI 10.1152/physrev.00018.2001
   Eijkelenkamp K, 2020, CLIN GENET, V97, P39, DOI 10.1111/cge.13553
   Else T, 2014, J CLIN ENDOCR METAB, V99, pE1482, DOI 10.1210/jc.2013-3853
   Fishbein L, 2017, CANCER CELL, V31, P181, DOI 10.1016/j.ccell.2017.01.001
   Fliedner SMJ, 2012, PLOS ONE, V7, DOI 10.1371/journal.pone.0040949
   Florio R, 2018, SCI REP-UK, V8, DOI 10.1038/s41598-018-31797-5
   Forman HJ, 2014, J MOL CELL CARDIOL, V73, P2, DOI 10.1016/j.yjmcc.2014.01.018
   Goncalves J, 2021, CANCER RES, V81, P3480, DOI 10.1158/0008-5472.CAN-20-2936
   Guzy RD, 2008, MOL CELL BIOL, V28, P718, DOI 10.1128/MCB.01338-07
   Hadrava Vanova K, 2020, REDOX REP, V25, P26, DOI 10.1080/13510002.2020.1752002
   Harris IS, 2015, CANCER CELL, V27, P211, DOI 10.1016/j.ccell.2014.11.019
   Heesterman BL, 2013, EUR J HUM GENET, V21, P469, DOI 10.1038/ejhg.2012.203
   Helleday T, 2008, NAT REV CANCER, V8, P193, DOI 10.1038/nrc2342
   Hempel N, 2011, ANTI-CANCER AGENT ME, V11, P191, DOI 10.2174/187152011795255911
   Hou D, 2018, REDOX BIOL, V17, P99, DOI 10.1016/j.redox.2018.03.016
   Ichikawa Y, 2014, J CLIN INVEST, V124, P617, DOI 10.1172/JCI72931
   Ilanchezhian M, 2020, CURR TREAT OPTION ON, V21, DOI 10.1007/s11864-020-00787-z
   Ishii T, 2005, CANCER RES, V65, P203
   Lambert AJ, 2009, METHODS MOL BIOL, V554, P165, DOI 10.1007/978-1-59745-521-3_11
   Lee S, 2005, CANCER CELL, V8, P155, DOI 10.1016/j.ccr.2005.06.015
   Li B, 2020, INT J BIOL SCI, V16, P74, DOI 10.7150/ijbs.33787
   Li M, 2017, MED SCI MONITOR, V23, P3253, DOI 10.12659/MSM.903348
   Liu Y, 2021, CANCER RES, V81, P2820, DOI 10.1158/0008-5472.CAN-20-3730
   Liu Y, 2021, PHARMACOL THERAPEUT, V217, DOI 10.1016/j.pharmthera.2020.107664
   Liu Y, 2020, CLIN CANCER RES, V26, P3868, DOI 10.1158/1078-0432.CCR-19-2335
   Liu Y, 2020, CANCERS, V12, DOI 10.3390/cancers12020280
   Martiniova L, 2009, CLIN EXP METASTAS, V26, P239, DOI 10.1007/s10585-009-9236-0
   Mogavero A, 2017, SCI REP-UK, V7, DOI 10.1038/s41598-017-16149-z
   Moog S, 2020, ENDOCR-RELAT CANCER, V27, pR451, DOI 10.1530/ERC-20-0346
   Neumann HPH, 2002, NEW ENGL J MED, V346, P1459, DOI 10.1056/NEJMoa020152
   Neumann HPH, 2004, JAMA-J AM MED ASSOC, V292, P943, DOI 10.1001/jama.292.8.943
   Nishikawa M, 2008, CANCER LETT, V266, P53, DOI 10.1016/j.canlet.2008.02.031
   Okon IS, 2015, PHARMACOL RES, V100, P170, DOI 10.1016/j.phrs.2015.06.013
   Owens KM, 2012, FREE RADICAL BIO MED, V52, P160, DOI 10.1016/j.freeradbiomed.2011.10.435
   Paech F, 2018, TOXICOLOGY, V395, P34, DOI 10.1016/j.tox.2018.01.005
   Paech F, 2017, FRONT PHARMACOL, V8, DOI 10.3389/fphar.2017.00367
   Pang Y, 2018, CLIN CANCER RES, V24, P3423, DOI 10.1158/1078-0432.CCR-17-3406
   Panieri E, 2016, CELL DEATH DIS, V7, DOI 10.1038/cddis.2016.105
   Park D, 2019, BIOL PHARM BULL, V42, P2002, DOI 10.1248/bpb.b19-00474
   Park SJ, 2011, BIOCHEM BIOPH RES CO, V408, P465, DOI 10.1016/j.bbrc.2011.04.053
   Park WH, 2007, J CELL BIOCHEM, V102, P98, DOI 10.1002/jcb.21280
   Perillo B, 2020, EXP MOL MED, V52, P192, DOI 10.1038/s12276-020-0384-2
   Quinlan CL, 2012, J BIOL CHEM, V287, P27255, DOI 10.1074/jbc.M112.374629
   Remacha L, 2017, CLIN CANCER RES, V23, P6315, DOI 10.1158/1078-0432.CCR-16-2250
   Robb EL, 2018, J BIOL CHEM, V293, P9869, DOI 10.1074/jbc.RA118.003647
   Rodriguez-Hernandez MA, 2020, REDOX BIOL, V36, DOI 10.1016/j.redox.2020.101510
   Saito Y, 2016, NEUROCHEM RES, V41, P696, DOI 10.1007/s11064-015-1738-3
   Schieber M, 2014, CURR BIOL, V24, pR453, DOI 10.1016/j.cub.2014.03.034
   Slane BG, 2006, CANCER RES, V66, P7615, DOI 10.1158/0008-5472.CAN-06-0833
   Thakur S, 2019, J MOL ENDOCRINOL, V63, pR17, DOI 10.1530/JME-19-0083
   van der Tuin K, 2018, J CLIN ENDOCR METAB, V103, P438, DOI 10.1210/jc.2017-01762
   Wang LY, 2015, PLOS ONE, V10, DOI 10.1371/journal.pone.0132638
   Warkad MS, 2021, SCI REP-UK, V11, DOI 10.1038/s41598-021-93270-0
   Wheaton WW, 2014, ELIFE, V3, DOI 10.7554/eLife.02242
   Will Y, 2008, TOXICOL SCI, V106, P153, DOI 10.1093/toxsci/kfn157
   Ying P, 2017, ONCOTARGET, V8, P22313, DOI 10.18632/oncotarget.16224
   Zhou Q, 2015, TOXICOL SCI, V143, P81, DOI 10.1093/toxsci/kfu211
NR 66
TC 1
Z9 1
U1 0
U2 4
PU MDPI
PI BASEL
PA ST ALBAN-ANLAGE 66, CH-4052 BASEL, SWITZERLAND
EI 2072-6694
J9 CANCERS
JI Cancers
PD AUG
PY 2021
VL 13
IS 15
AR 3769
DI 10.3390/cancers13153769
PG 9
WC Oncology
WE Science Citation Index Expanded (SCI-EXPANDED)
SC Oncology
GA TV7UL
UT WOS:000681923600001
PM 34359671
OA gold, Green Published
DA 2023-08-27
ER

PT J
AU Duke, DC
   Moran, LB
   Pearce, RKB
   Graeber, MB
AF Duke, D. C.
   Moran, L. B.
   Pearce, R. K. B.
   Graeber, M. B.
TI The medial and lateral substantia nigra in Parkinson's disease: mRNA
   profiles associated with higher brain tissue vulnerability
SO NEUROGENETICS
LA English
DT Article
DE gene expression; glia; microarray; mitochondria; tumour necrosis factor
ID TUMOR-NECROSIS-FACTOR; MESENCEPHALIC DOPAMINERGIC-NEURONS; DIFFERENTIAL
   VULNERABILITY; FACTOR-ALPHA; TNF-ALPHA; SELECTIVE VULNERABILITY;
   ALZHEIMERS-DISEASE; ENZYMATIC-ACTIVITY; MIDBRAIN NEURONS; MICROGLIAL
   CELLS
AB Sporadic Parkinson's disease (PD) is characterized by progressive death of dopaminergic neurons within the substantia nigra. However, pathological cell death within this nucleus is not uniform. In PD, the lateral tier of the substantia nigra (SNl) degenerates earlier and more severely than the more medial nigral component (SNm). The cause of this brain regional vulnerability remains unknown. We have used DNA oligonucleotide microarrays to compare gene expression profiles from the SNl to those of the SNm in both PD and control cases. Genes expressed more highly in the PD SNl included the cell death gene, p53 effector related to PMP22, the tumour necrosis factor (TNF) receptor gene, TNF receptor superfamily, member 21, and the mitochondrial complex I gene, NADH dehydrogenase (ubiquinone) 1 beta subcomplex, 3, 12 kDa (NDUF beta 3). Genes that were more highly expressed in PD SNm included the dopamine cell signalling gene, cyclic adenosine monophosphate-regulated phosphoprotein, 21 kDa, the activated macrophage gene, stabilin 1, and two glutathione peroxidase (GPX) genes, GPX1 and GPX3. Thus, there is increased expression of genes encoding pro-inflammatory cytokines and subunits of the mitochondrial electron transport chain, and there is a decreased expression of several glutathione-related genes in the SNl suggesting a molecular basis for pathoclisis. Importantly, some of the genes that are differentially regulated in the SNl are known to be expressed highly or predominately in glial cells. These findings support the view that glial cells can be primarily affected in PD emphasizing the importance of using a whole tissue approach when investigating degenerative CNS disease.
C1 Univ London, Fac Med, Imperial Coll London & Hammersmith Hosp Trust, Div Neurosci & Mental Hlth, London W6 8RF, England.
C3 Imperial College London; University of London
RP Graeber, MB (通讯作者)，Univ London, Fac Med, Imperial Coll London & Hammersmith Hosp Trust, Div Neurosci & Mental Hlth, Charing Cross Campus,Fulham Palace Rd, London W6 8RF, England.
EM m.graeber@imperial.ac.uk
RI Graeber, Manuel B/H-3224-2011; Duke, Dawn/L-1540-2019
OI Duke, Dawn/0000-0002-2982-5810
FU Parkinson&apos;s UK [G-4028, G-7001] Funding Source: Medline
CR Barcia C, 2005, PARKINSONISM RELAT D, V11, P435, DOI 10.1016/j.parkreldis.2005.05.006
   Barroso-Chinea P, 2005, EUR J NEUROSCI, V21, P1815, DOI 10.1111/j.1460-9568.2005.04024.x
   Betarbet R, 2000, NAT NEUROSCI, V3, P1301, DOI 10.1038/81834
   Blalock EM, 2005, AGEING RES REV, V4, P481, DOI 10.1016/j.arr.2005.06.006
   Blalock EM, 2004, P NATL ACAD SCI USA, V101, P2173, DOI 10.1073/pnas.0308512100
   BOKA G, 1994, NEUROSCI LETT, V172, P151, DOI 10.1016/0304-3940(94)90684-X
   CARPENTER MB, 1972, J COMP NEUROL, V144, P93, DOI 10.1002/cne.901440105
   CERRUTI C, 1993, MOL BRAIN RES, V18, P181, DOI 10.1016/0169-328X(93)90187-T
   Damier P, 1999, BRAIN, V122, P1437, DOI 10.1093/brain/122.8.1437
   DELONG MR, 1984, CIBA F SYMP, V107, P64
   Dringen R, 2000, PROG NEUROBIOL, V62, P649, DOI 10.1016/S0301-0082(99)00060-X
   Dringen R, 2005, ANTIOXID REDOX SIGN, V7, P1223, DOI 10.1089/ars.2005.7.1223
   DUKE DC, 2006, NEUROGENETICS
   FEARNLEY JM, 1991, BRAIN, V114, P2283, DOI 10.1093/brain/114.5.2283
   GASPAR P, 1994, NEUROSCIENCE, V61, P293, DOI 10.1016/0306-4522(94)90232-1
   GERMAN DC, 1989, ANN NEUROL, V26, P507, DOI 10.1002/ana.410260403
   GIBB WRG, 1992, BRAIN RES, V581, P283, DOI 10.1016/0006-8993(92)90719-P
   GIBB WRG, 1990, ADV NEUROL, V53, P31
   GIBB WRG, 1991, EUR NEUROL, V31, P48, DOI 10.1159/000116721
   GIBB WRG, 1991, J NEUROL NEUROSUR PS, V54, P388, DOI 10.1136/jnnp.54.5.388
   Gonzalez-Hernandez T, 2004, J COMP NEUROL, V479, P198, DOI 10.1002/cne.20323
   Greene JG, 2005, NEUROBIOL DIS, V18, P19, DOI 10.1016/j.nbd.2004.10.003
   Heales SJR, 2004, NEUROCHEM RES, V29, P513, DOI 10.1023/B:NERE.0000014822.69384.0f
   JAQUES LBM, 2006, SOC NEUR ANN M 2006
   KISH SJ, 1988, NEW ENGL J MED, V318, P876, DOI 10.1056/NEJM198804073181402
   LAVOIE B, 1991, NEUROREPORT, V2, P601, DOI 10.1097/00001756-199110000-00012
   McNaught KS, 2003, EXP NEUROL, V179, P38, DOI 10.1006/exnr.2002.8050
   McNaught KSP, 2004, ANN NEUROL, V56, P149, DOI 10.1002/ana.20186
   McNaught KSP, 2002, NEUROSCI LETT, V326, P155, DOI 10.1016/S0304-3940(02)00296-3
   Mirnics K, 2001, AM J PSYCHIAT, V158, P1384, DOI 10.1176/appi.ajp.158.9.1384
   MIYOSHI K, 1967, ACTA NEUROPATHOL, V9, P199, DOI 10.1007/BF00687931
   MOGI M, 1994, NEUROSCI LETT, V165, P208, DOI 10.1016/0304-3940(94)90746-3
   Mogi M, 1999, NEUROSCI LETT, V268, P101, DOI 10.1016/S0304-3940(99)00388-2
   MORAN L, 2006, IN PRESS J NEUROIMMU
   Moran LB, 2006, NEUROGENETICS, V7, P1, DOI 10.1007/s10048-005-0020-2
   Moran LB, 2004, NEUROGENETICS, V5, P95, DOI 10.1007/s10048-004-0172-5
   MORAN LB, 2006, SOC NEUR SNN M 2006
   MORAN LCE, 2006, IN PRESS ACTA NEUROP
   Nagatsu T, 2005, CURR PHARM DESIGN, V11, P999, DOI 10.2174/1381612053381620
   Nishimura M, 2001, NEUROSCI LETT, V311, P1, DOI 10.1016/S0304-3940(01)02111-5
   Nishio T, 1998, NEUROREPORT, V9, P2847, DOI 10.1097/00001756-199808240-00030
   OKAMURA H, 1995, EXP NEUROL, V136, P136, DOI 10.1006/exnr.1995.1090
   PARENT A, 1983, NEUROSCIENCE, V10, P1137, DOI 10.1016/0306-4522(83)90104-5
   Quackenbush J, 2003, SCIENCE, V302, P240, DOI 10.1126/science.1090887
   Raivich G, 1999, BRAIN RES REV, V30, P77, DOI 10.1016/S0165-0173(99)00007-7
   RIDET JL, 2005, NEUROBIOL DIS
   SCHNEIDER JS, 1987, BRAIN RES, V411, P144, DOI 10.1016/0006-8993(87)90691-3
   Shamoto-Nagai M, 2006, J NEURAL TRANSM, V113, P633, DOI 10.1007/s00702-005-0410-5
   Shamoto-Nagai M, 2004, J NEURAL TRANSM, V111, P1253, DOI 10.1007/s00702-004-0211-2
   SHIMADA S, 1992, MOL BRAIN RES, V13, P359, DOI 10.1016/0169-328X(92)90220-6
   SIAN J, 1994, ANN NEUROL, V36, P356, DOI 10.1002/ana.410360306
   SIAN J, 1994, ANN NEUROL, V36, P348, DOI 10.1002/ana.410360305
   Sriram K, 2006, J NEUROCHEM, V96, P706, DOI 10.1111/j.1471-4159.2005.03566.x
   Sriram K, 2002, FASEB J, V16, P1474, DOI 10.1096/fj.02-0216fje
   Stefanova N, 2003, J NEUROSCI RES, V73, P334, DOI 10.1002/jnr.10662
   Stroombergen MCMJ, 1999, HUM EXP TOXICOL, V18, P141, DOI 10.1191/096032799678839815
   SZABO J, 1980, J COMP NEUROL, V189, P307, DOI 10.1002/cne.901890207
   VARASTET M, 1994, NEUROSCIENCE, V63, P47, DOI 10.1016/0306-4522(94)90006-X
   Vogt O, 1922, J PSYCHOL NEUROL, V27, P0001
   Whitworth AJ, 2005, P NATL ACAD SCI USA, V102, P8024, DOI 10.1073/pnas.0501078102
   Wu ZJ, 2004, NAT BIOTECHNOL, V22, P656, DOI 10.1038/nbt0604-656b
   YAMADA T, 1990, BRAIN RES, V526, P303, DOI 10.1016/0006-8993(90)91236-A
   Zecca L, 2003, TRENDS NEUROSCI, V26, P578, DOI 10.1016/j.tins.2003.08.009
   Zeevalk GD, 1997, J NEUROCHEM, V68, P426
NR 64
TC 82
Z9 84
U1 0
U2 10
PU SPRINGER
PI NEW YORK
PA 233 SPRING ST, NEW YORK, NY 10013 USA
SN 1364-6745
EI 1364-6753
J9 NEUROGENETICS
JI Neurogenetics
PD APR
PY 2007
VL 8
IS 2
BP 83
EP 94
DI 10.1007/s10048-006-0077-6
PG 12
WC Genetics & Heredity; Clinical Neurology
WE Science Citation Index Expanded (SCI-EXPANDED)
SC Genetics & Heredity; Neurosciences & Neurology
GA 143AM
UT WOS:000244692400002
PM 17211632
DA 2023-08-27
ER

PT J
AU Bayley, JP
   van Minderhout, I
   Hogendoorn, PCW
   Cornelisse, CJ
   van der Wal, A
   Prins, FA
   Teppema, L
   Dahan, A
   Devilee, P
   Taschner, PEM
AF Bayley, Jean-Pierre
   van Minderhout, Ivonne
   Hogendoorn, Pancras C. W.
   Cornelisse, Cees J.
   van der Wal, Annemieke
   Prins, Frans A.
   Teppema, Luc
   Dahan, Albert
   Devilee, Peter
   Taschner, Peter E. M.
TI Sdhd and Sdhd/H19 Knockout Mice Do Not Develop Paraganglioma or
   Pheochromocytoma
SO PLOS ONE
LA English
DT Article
ID SUCCINATE-DEHYDROGENASE; GENE; MUTATIONS; SYSTEM; H19
AB Background: Mitochondrial succinate dehydrogenase (SDH) is a component of both the tricarboxylic acid cycle and the electron transport chain. Mutations of SDHD, the first protein of intermediary metabolism shown to be involved in tumorigenesis, lead to the human tumors paraganglioma (PGL) and pheochromocytoma (PC). SDHD is remarkable in showing an 'imprinted' tumor suppressor phenotype. Mutations of SDHD show a very high penetrance in man and we postulated that knockout of Sdhd would lead to the development of PGL/PC, probably in aged mice.
   Methodology/Principal Findings: We generated a conventional knockout of Sdhd in the mouse, removing the entire third exon. We also crossed this mouse with a knockout of H19, a postulated imprinted modifier gene of Sdhd tumorigenesis, to evaluate if loss of these genes together would lead to the initiation or enhancement of tumor development. Homozygous knockout of Sdhd results in embryonic lethality. No paraganglioma or other tumor development was seen in Sdhd KO mice followed for their entire lifespan, in sharp contrast to the highly penetrant phenotype in humans. Heterozygous Sdhd KO mice did not show hyperplasia of paraganglioma-related tissues such as the carotid body or of the adrenal medulla, or any genotype-related pathology, with similar body and organ weights to wildtype mice. A cohort of Sdhd/H19 KO mice developed several cases of profound cardiac hypertrophy, but showed no evidence of PGL/PC.
   Conclusions: Knockout of Sdhd in the mouse does not result in a disease phenotype. H19 may not be an initiator of PGL/PC tumorigenesis.
C1 [Bayley, Jean-Pierre; van Minderhout, Ivonne; Devilee, Peter; Taschner, Peter E. M.] Leiden Univ, Med Ctr, Dept Human Genet, Leiden, Netherlands.
   [Teppema, Luc; Dahan, Albert] Leiden Univ, Med Ctr, Dept Anaesthesiol, Leiden, Netherlands.
   [Hogendoorn, Pancras C. W.; Cornelisse, Cees J.; van der Wal, Annemieke; Prins, Frans A.; Devilee, Peter] Leiden Univ, Med Ctr, Dept Pathol, Leiden, Netherlands.
C3 Leiden University; Leiden University Medical Center (LUMC); Leiden
   University - Excl LUMC; Leiden University; Leiden University Medical
   Center (LUMC); Leiden University - Excl LUMC; Leiden University; Leiden
   University Medical Center (LUMC); Leiden University - Excl LUMC
RP Bayley, JP (通讯作者)，Leiden Univ, Med Ctr, Dept Human Genet, Leiden, Netherlands.
EM j.p.l.bayley@lumc.nl
RI Hogendoorn, Pancras CW/H-5859-2015; Hogendoorn, Pancras/O-6494-2019;
   Devilee, Peter/GXV-8005-2022; Dahan, Albert/B-8845-2008; DEVILEE,
   PETER/ABR-2140-2022; Taschner, Peter E.M./J-8853-2014
OI Hogendoorn, Pancras CW/0000-0002-1513-8104; Hogendoorn,
   Pancras/0000-0002-1513-8104; Dahan, Albert/0000-0003-3161-3945;
   Taschner, Peter E.M./0000-0001-9621-465X
FU Dutch Cancer Society [RUL2002-2723]; European Union [518200]
FX This work was supported by grants from the Dutch Cancer Society
   (Koningin Wilhelmina Fonds, RUL2002-2723) and the European Union 6th
   Framework Program (Project No: 518200). The funders had no role in study
   design, data collection and analysis, decision to publish, or
   preparation of the manuscript.
CR Araki K, 1999, CELL MOL BIOL, V45, P737
   Astuti D, 2001, AM J HUM GENET, V69, P49, DOI 10.1086/321282
   Baysal BE, 2000, SCIENCE, V287, P848, DOI 10.1126/science.287.5454.848
   Benn DE, 2006, J CLIN ENDOCR METAB, V91, P827, DOI 10.1210/jc.2005-1862
   Hao HX, 2009, SCIENCE, V325, P1139, DOI 10.1126/science.1175689
   Hensen EF, 2004, ONCOGENE, V23, P4076, DOI 10.1038/sj.onc.1207591
   HOOPER M, 1987, NATURE, V326, P292, DOI 10.1038/326292a0
   Lee EC, 2001, GENOMICS, V73, P56, DOI 10.1006/geno.2000.6451
   LEIGHTON PA, 1995, NATURE, V375, P34, DOI 10.1038/375034a0
   Margetts CDE, 2005, ENDOCR-RELAT CANCER, V12, P161, DOI 10.1677/erc.1.00865
   Niemann S, 2000, NAT GENET, V26, P268, DOI 10.1038/81551
   Piruat JI, 2004, MOL CELL BIOL, V24, P10933, DOI 10.1128/MCB.24.24.10933-10940.2004
   Riemann K, 2004, CANCER GENET CYTOGEN, V150, P128, DOI 10.1016/j.cancergencyto.2003.10.013
   VANDERMEY AGL, 1989, LANCET, V2, P1291
   Vandesompele J, 2002, GENOME BIOL, V3, DOI 10.1186/gb-2002-3-7-research0034
   Yoshimizu T, 2008, P NATL ACAD SCI USA, V105, P12417, DOI 10.1073/pnas.0801540105
NR 16
TC 39
Z9 40
U1 0
U2 5
PU PUBLIC LIBRARY SCIENCE
PI SAN FRANCISCO
PA 185 BERRY ST, STE 1300, SAN FRANCISCO, CA 94107 USA
SN 1932-6203
J9 PLOS ONE
JI PLoS One
PD NOV 24
PY 2009
VL 4
IS 11
AR e7987
DI 10.1371/journal.pone.0007987
PG 7
WC Multidisciplinary Sciences
WE Science Citation Index Expanded (SCI-EXPANDED)
SC Science & Technology - Other Topics
GA 533MH
UT WOS:000272827500017
PM 19956719
OA gold, Green Published, Green Submitted
DA 2023-08-27
ER

PT J
AU Bernstock, JD
   Vicario, N
   Li, R
   Nan, L
   Totsch, SK
   Schlappi, C
   Gessler, F
   Han, XS
   Parenti, R
   Beierle, EA
   Whitley, RJ
   Aban, I
   Gillespie, GY
   Markert, JM
   Friedman, GK
AF Bernstock, Joshua D.
   Vicario, Nunzio
   Li, Rong
   Nan, Li
   Totsch, Stacie K.
   Schlappi, Charles
   Gessler, Florian
   Han, Xiaosi
   Parenti, Rosalba
   Beierle, Elizabeth A.
   Whitley, Richard J.
   Aban, Inmaculada
   Gillespie, G. Yancey
   Markert, James M.
   Friedman, Gregory K.
TI Safety and efficacy of oncolytic HSV-1 G207 inoculated into the
   cerebellum of mice
SO CANCER GENE THERAPY
LA English
DT Article
ID HERPES-SIMPLEX-VIRUS; TYPE-1 MUTANT G207; BRAIN; REPLICATION;
   MEDULLOBLASTOMA; CHILDREN; TRIAL; INJECTION; RADIATION; GLIOMA
AB Primary malignant central nervous system (CNS) tumors are the leading cause of childhood cancer-related death and morbidity. While advances in surgery, radiation, and chemotherapy have improved the survival rates in children with malignant brain tumors, mortality persists in certain subpopulations and current therapies are associated with extreme morbidity. This is especially true for children with malignant infratentorial tumors. Accordingly, G207, a genetically engineered herpes simplex virus (HSV-1) capable of selectively targeting cancer cells has emerged as a promising therapeutic option for this patient population. Herein, we demonstrate that cerebellar inoculation of G207 was systemically non-toxic in an immunocompetent, HSV-1 sensitive mouse strain (CBA/J). Mice had neither abnormal brain/organ pathology nor evidence of G207 replication by immunohistochemistry at days 7 and 30 after cerebellar G207 inoculation. While a minute amount viral DNA was recovered in the cerebellum and brainstem of mice at day 7, no viral DNA persisted at day 30. Critically, G207 delivered to the cerebellum was able to target/treat the highly aggressive MYC-overexpressed group 3 murine medulloblastoma increasing survival vs controls. These results provide critical safety and efficacy data to support the translation of G207 for pediatric clinical trials in intractable cerebellar malignancies.
C1 [Bernstock, Joshua D.] Univ Alabama Birmingham, Med Scientist Training Program, Birmingham, AL 35233 USA.
   [Vicario, Nunzio; Parenti, Rosalba] Univ Catania, Physiol Sect, Dept Biomed & Biotechnol Sci, I-95125 Catania, Italy.
   [Li, Rong] Univ Alabama Birmingham, Childrens Alabama, Neuropathol, Birmingham, AL 35233 USA.
   [Nan, Li; Totsch, Stacie K.; Schlappi, Charles; Friedman, Gregory K.] Univ Alabama Birmingham, Dept Pediat, Div Pediat Hematol & Oncol, Birmingham, AL 35233 USA.
   [Gessler, Florian] Goethe Univ Frankfurt, Dept Neurosurg, Schleusenweg 2-16, D-60528 Frankfurt, Germany.
   [Han, Xiaosi] Univ Alabama Birmingham, Dept Neurol, Birmingham, AL 35233 USA.
   [Beierle, Elizabeth A.; Friedman, Gregory K.] Univ Alabama Birmingham, Dept Surg, Birmingham, AL 35233 USA.
   [Whitley, Richard J.] Univ Alabama Birmingham, Dept Pediat, Div Pediat Infect Dis, Birmingham, AL USA.
   [Aban, Inmaculada] Univ Alabama Birmingham, Dept Biostat, Birmingham, AL 35233 USA.
   [Gillespie, G. Yancey; Markert, James M.; Friedman, Gregory K.] Univ Alabama Birmingham, Dept Neurosurg, Birmingham, AL 35233 USA.
C3 University of Alabama System; University of Alabama Birmingham;
   University of Catania; University of Alabama System; University of
   Alabama Birmingham; University of Alabama System; University of Alabama
   Birmingham; Goethe University Frankfurt; University of Alabama System;
   University of Alabama Birmingham; University of Alabama System;
   University of Alabama Birmingham; University of Alabama System;
   University of Alabama Birmingham; University of Alabama System;
   University of Alabama Birmingham; University of Alabama System;
   University of Alabama Birmingham
RP Friedman, GK (通讯作者)，Univ Alabama Birmingham, Dept Pediat, Div Pediat Hematol & Oncol, Birmingham, AL 35233 USA.; Friedman, GK (通讯作者)，Univ Alabama Birmingham, Dept Surg, Birmingham, AL 35233 USA.; Friedman, GK (通讯作者)，Univ Alabama Birmingham, Dept Neurosurg, Birmingham, AL 35233 USA.
EM gfriedman@peds.uab.edu
RI Vicario, Nunzio/AAY-3489-2021; Parenti, Rosalba/ABC-5780-2020; Li,
   Nan/IXD-8260-2023; Parenti, Rosalba/AAS-5489-2020; nan, li
   li/HHM-7022-2022; nan, li/IQU-8598-2023
OI Vicario, Nunzio/0000-0001-5934-3962; Parenti,
   Rosalba/0000-0002-1614-4696; Friedman, Gregory/0000-0002-6653-7420;
   Bernstock, Joshua/0000-0002-7814-3867; Gessler,
   Florian/0000-0002-3471-0575; Gillespie, George/0000-0001-6436-9542
FU NCATS NIH HHS [UL1 TR003096, UL1 TR001417] Funding Source: Medline; NCI
   NIH HHS [R01 CA217179, P20 CA151129] Funding Source: Medline; NIGMS NIH
   HHS [T32 GM063483] Funding Source: Medline; FDA HHS [R01 FD005379]
   Funding Source: Medline
CR Andreansky S, 1998, GENE THER, V5, P121, DOI 10.1038/sj.gt.3300550
   Bernstock JD, 2019, WORLD NEUROSURG, V122, pE1592, DOI 10.1016/j.wneu.2018.11.122
   Cassady KA, 2017, MOL THER-ONCOLYTICS, V5, P1, DOI 10.1016/j.omto.2017.02.001
   CHOU J, 1990, SCIENCE, V250, P1262, DOI 10.1126/science.2173860
   Colling ME, 2019, CLIN APPL THROMB-HEM, V25, DOI 10.1177/1076029619873976
   Cripe TP, 2015, MOL THER-ONCOLYTICS, V2, DOI 10.1038/mto.2015.15
   Diller L, 2009, J CLIN ONCOL, V27, P2339, DOI 10.1200/JCO.2008.21.1953
   Friedman GK, 2018, SCI REP-UK, V8, DOI 10.1038/s41598-018-32353-x
   Friedman GK, 2016, NEURO-ONCOLOGY, V18, P227, DOI 10.1093/neuonc/nov123
   Friedman GK, 2009, J NEURO-ONCOL, V95, P199, DOI 10.1007/s11060-009-9926-0
   Gajjar A, 2015, J CLIN ONCOL, V33, P2986, DOI 10.1200/JCO.2014.59.9217
   Halford WP, 2004, J VIROL, V78, P10086, DOI 10.1128/JVI.78.18.10086-10095.2004
   He B, 1997, P NATL ACAD SCI USA, V94, P843, DOI 10.1073/pnas.94.3.843
   Hunter WD, 1999, J VIROL, V73, P6319, DOI 10.1128/JVI.73.8.6319-6326.1999
   Kastrukoff Lorne F, 2012, Herpesviridae, V3, P4, DOI 10.1186/2042-4280-3-4
   Markert JM, 2014, MOL THER, V22, P1048, DOI 10.1038/mt.2014.22
   Markert JM, 2009, MOL THER, V17, P199, DOI 10.1038/mt.2008.228
   Markert JM, 2000, GENE THER, V7, P867, DOI 10.1038/sj.gt.3301205
   MINETA T, 1995, NAT MED, V1, P938, DOI 10.1038/nm0995-938
   Ostrom QT, 2017, NEURO-ONCOLOGY, V19, pV1, DOI 10.1093/neuonc/nox158
   Ostrom QT, 2014, NEURO-ONCOLOGY, V16, P1, DOI [10.1093/neuonc/nov189, 10.1093/neuonc/nou327, 10.1093/neuonc/nou223]
   PACKER RJ, 1989, J NEUROSURG, V70, P707, DOI 10.3171/jns.1989.70.5.0707
   Ramaswamy V, 2017, J CLIN ONCOL, V35, P2355, DOI 10.1200/JCO.2017.72.7842
   Ribi K, 2005, NEUROPEDIATRICS, V36, P357, DOI 10.1055/s-2005-872880
   Shah AC, 2006, J VIROL, V80, P7308, DOI 10.1128/JVI.00725-06
   Streby KA, 2017, CLIN CANCER RES, V23, P3566, DOI 10.1158/1078-0432.CCR-16-2900
   Studebaker AW, 2017, MOL THER-ONCOLYTICS, V6, P22, DOI 10.1016/j.omto.2017.05.005
   Sundaresan P, 2000, J VIROL, V74, P3832, DOI 10.1128/JVI.74.8.3832-3841.2000
   Waters AM, 2017, HUM GENE THER CL DEV, V28, P7, DOI 10.1089/humc.2017.002
   Waters AM, 2016, ONCOLYTIC VIROTHER, V5, P73, DOI 10.2147/OV.S96932
   WHITLEY RJ, 1993, J CLIN INVEST, V91, P2837, DOI 10.1172/JCI116527
NR 31
TC 18
Z9 19
U1 0
U2 5
PU NATURE PUBLISHING GROUP
PI LONDON
PA MACMILLAN BUILDING, 4 CRINAN ST, LONDON N1 9XW, ENGLAND
SN 0929-1903
EI 1476-5500
J9 CANCER GENE THER
JI Cancer Gene Ther.
PD APR
PY 2020
VL 27
IS 3-4
BP 246
EP 255
DI 10.1038/s41417-019-0091-0
PG 10
WC Biotechnology & Applied Microbiology; Oncology; Genetics & Heredity;
   Medicine, Research & Experimental
WE Science Citation Index Expanded (SCI-EXPANDED)
SC Biotechnology & Applied Microbiology; Oncology; Genetics & Heredity;
   Research & Experimental Medicine
GA LF4FA
UT WOS:000527373700013
PM 30918335
OA Green Accepted
DA 2023-08-27
ER

PT J
AU Keene, DL
   Jimenez, C
   Hsu, E
AF Keene, DL
   Jimenez, C
   Hsu, E
TI MRI diagnosis of gliomatosis cerebri
SO PEDIATRIC NEUROLOGY
LA English
DT Article
AB Until recently the diagnosis of gliomatosis cerebri has been made on postmortem examination, This article reviews the use of serial magnetic resonance imaging studies to suggest premorbid diagnosis of this condition. The following is a case report of a 14-year-old female who had a subtotal cortical resection of tumor and several years later developed a progressive dementia, At postmortem examination the diagnosis of gliomatosis cerebri was made. Diffuse progressive white matter changes involving both hemispheres and brainstem, with increased thickness of the corpus callosum and without changes in cortical markings on T-2-weighted magnetic resonance images, in this patient were highly suggestive of the diagnosis of gliomatosis cerebri, (C) 1999 by Elsevier Science Inc. All rights reserved.
C1 Childrens Hosp Eastern Ontario, Dept Pediat, Div Pediat Neurol, Ottawa, ON K1H 8L1, Canada.
   Childrens Hosp Eastern Ontario, Dept Lab Med, Div Pathol, Ottawa, ON K1H 8L1, Canada.
   Childrens Hosp Eastern Ontario, Dept Pediat, Oncol Serv, Ottawa, ON K1H 8L1, Canada.
C3 University of Ottawa; Children's Hospital of Eastern Ontario; University
   of Ottawa; Children's Hospital of Eastern Ontario; University of Ottawa;
   Children's Hospital of Eastern Ontario
RP Keene, DL (通讯作者)，Childrens Hosp Eastern Ontario, Dept Pediat, Div Neurol, 410 Smyth Rd, Ottawa, ON K1H 8L1, Canada.
CR ARTIGAS J, 1985, CLIN NEUROPATHOL, V4, P135
   CERVOSNAVARRO J, 1987, VIRCHOWS ARCH A, V411, P93, DOI 10.1007/BF00734520
   DELISLE MB, 1989, ANN PATHOL, V9, P214
   HAYEK J, 1982, COMPUT RADIOL, V6, P93, DOI 10.1016/0730-4862(82)90151-2
   JENNINGS MT, 1995, J CHILD NEUROL, V10, P37, DOI 10.1177/088307389501000111
   MALAMUD N, 1952, J NEUROSURG, V9, P409, DOI 10.3171/jns.1952.9.4.0409
   Nahser H C, 1981, Acta Neuropathol Suppl, V7, P101
   Nevin S, 1938, BRAIN, V61, P170, DOI 10.1093/brain/61.2.170
   ROMERO FJ, 1988, CT-J COMPUT TOMOGR, V12, P253, DOI 10.1016/0149-936X(88)90079-3
   RUBINSTEIN LJ, 1972, TUMORS CENTRAL NERVO, P42
   TROOST D, 1987, CLIN NEUROL NEUROSUR, V89, P43, DOI 10.1016/S0303-8467(87)80075-6
   WILSON NW, 1987, J NEUROL, V234, P445, DOI 10.1007/BF00314097
NR 12
TC 20
Z9 20
U1 0
U2 1
PU ELSEVIER SCIENCE INC
PI NEW YORK
PA 360 PARK AVE SOUTH, NEW YORK, NY 10010-1710 USA
SN 0887-8994
EI 1873-5150
J9 PEDIATR NEUROL
JI Pediatr. Neurol.
PD FEB
PY 1999
VL 20
IS 2
BP 148
EP 151
DI 10.1016/S0887-8994(98)00132-5
PG 4
WC Clinical Neurology; Pediatrics
WE Science Citation Index Expanded (SCI-EXPANDED)
SC Neurosciences & Neurology; Pediatrics
GA 170GF
UT WOS:000078797400010
PM 10082346
DA 2023-08-27
ER

PT J
AU Hildebrand, J
   Van Nechel, C
   Zanen, A
AF Hildebrand, J
   Van Nechel, C
   Zanen, A
TI Neuro-ophthalmological paraneoplastic syndromes: a review
SO NEURO-OPHTHALMOLOGY
LA English
DT Review
DE paraneoplastic neurological disorders; neuroophthalmology; review
ID OPTIC NEUROPATHY; MYASTHENIA-GRAVIS; ANTI-RI; DEVELOPMENTAL PROTEIN;
   LUNG-CANCER; ANTIBODIES; BRAIN; ENCEPHALOMYELITIS; CHEMOTHERAPY;
   AUTOANTIBODY
AB Lesions involving the visual system due to the remote effect of cancer are uncommon. Their clinical manifestations are protean. The main symptoms are visual loss, caused by retinopathy or optic neuritis, and abnormal eye movements. Cancer-related retinopathy (CAR) has been primarily described in patients with small-cell lung carcinoma, and it is distinct from melanoma associated retinopathy (MAR), and the retinopathy caused by bilateral diffuse uveal melanocytic proliferation (BDUMP) observed in patients with various neoplasias. The main underlying tumours in patients with paraneoplastic optic neuritis are lung and breast carcinomas. Eye movement disorders consist of opsoclonus, associated with neuroblastoma in infants and children and various tumours in adults, and ophtalmoplegia caused by paraneoplastic myasthenia gravis or paraneoplastic brainstem encephalitis. The differential diagnosis of the neuroophthalmological paraneoplastic syndromes includes primarily metastatic and treatment-related lesions. In some patients the paraneoplastic nature of the ophthalmological disorder my by proven by specific serum antibodies. These antibodies are also markers of the underlying and often non-diagnosed cancer, but their pathogenic role remains unproven.
C1 Free Univ Brussels, Hop Erasme, Serv Neurol, B-1000 Brussels, Belgium.
   Free Univ Brussels, Hop Erasme, Serv Ophtalmol, B-1000 Brussels, Belgium.
C3 CIVIS; Universite Libre de Bruxelles; Vrije Universiteit Brussel; CIVIS;
   Universite Libre de Bruxelles; Vrije Universiteit Brussel
RP Hildebrand, J (通讯作者)，Free Univ Brussels, Inst Jules Bordet, 1 Rue Heger Bordet, B-1000 Brussels, Belgium.
EM neurolog@ulb.ac.be
CR ABREY LE, 1995, NEUROLOGY, V45, P1019, DOI 10.1212/WNL.45.5.1019
   ANTOINE JC, 1993, J NEUROL SCI, V117, P215, DOI 10.1016/0022-510X(93)90176-Y
   BERGER PS, 1977, CANCER, V40, P152, DOI 10.1002/1097-0142(197707)40:1<152::AID-CNCR2820400125>3.0.CO;2-E
   BERSON EL, 1988, AM J OPHTHALMOL, V106, P307, DOI 10.1016/0002-9394(88)90366-2
   Boeck K, 1997, BRIT J DERMATOL, V137, P457, DOI 10.1111/j.1365-2133.1997.tb03759.x
   BOLLING JP, 1990, AM J OPHTHALMOL, V109, P503, DOI 10.1016/S0002-9394(14)70678-6
   BOWEN JD, 1987, NEUROLOGY, V37, P1405, DOI 10.1212/WNL.37.8.1405
   CASADO JL, 1994, NEUROLOGY, V44, P1521, DOI 10.1212/WNL.44.8.1521
   Charif M, 2000, REV NEUROL-FRANCE, V156, P1151
   CHER LM, 1981, ARCH NEUROL-CHICAGO, V38, P780
   Dalmau J, 1999, BRAIN, V122, P27, DOI 10.1093/brain/122.1.27
   DEANGELIS LM, 1990, NEUROLOGY, V40, P80, DOI 10.1212/WNL.40.1.80
   DELASAYETTE V, 1998, ARCH NEUROL-CHICAGO, V55, P1279
   Drlicek M, 1997, J NEUROL, V244, P85, DOI 10.1007/s004150050054
   DROPCHO EJ, PARANEOPLASTIC DISOR, V5
   GASS JDM, 1990, ARCH OPHTHALMOL-CHIC, V108, P527, DOI 10.1001/archopht.1990.01070060075053
   GREENBERG HS, 1984, J NEUROSURG, V61, P423, DOI 10.3171/jns.1984.61.3.0423
   Hejna M, 1999, CANCER-AM CANCER SOC, V85, P1871, DOI 10.1002/(SICI)1097-0142(19990501)85:9<1871::AID-CNCR1>3.3.CO;2-P
   Honnorat J, 1996, J NEUROL NEUROSUR PS, V61, P270, DOI 10.1136/jnnp.61.3.270
   HOOGENRAAD TU, 1989, NEURO-OPHTHALMOLOGY, V9, P247, DOI 10.3109/01658108908997362
   JACOBSON DM, 1998, NEUROPHTHALMOLOGY
   LESSELL S, 1986, AM J OPHTHALMOL, V102, P766, DOI 10.1016/0002-9394(86)90406-X
   Lieberman FS, 1999, NEUROLOGY, V52, P414, DOI 10.1212/WNL.52.2.414
   Luiz JE, 1998, J NEURO-OPHTHALMOL, V18, P178
   LUQUE FA, 1991, ANN NEUROL, V29, P241, DOI 10.1002/ana.410290303
   MALIK S, 1992, J CLIN NEURO-OPHTHAL, V12, P137
   MOORTHY G, 1989, NEUROLOGY, V39, P1150, DOI 10.1212/WNL.39.9.1150
   MORER IC, 1995, NEUROLOGIA, V10, P246
   Musunuru K, 2001, ANNU REV NEUROSCI, V24, P239, DOI 10.1146/annurev.neuro.24.1.239
   NEWTON HB, 1989, J NEURO-ONCOL, V7, P39, DOI 10.1007/BF00149377
   OOHIRA A, 1991, NEURO-OPHTHALMOLOGY, V11, P325, DOI 10.3109/01658109109036976
   POISSON M, 1990, J NEURO-ONCOL, V8, P255
   Posner JB, 1995, NEUROLOGIC COMPLICAT, P353
   QUILICHINI R, 1994, REV NEUROL, V150, P81
   SANDLER SG, 1969, NEUROLOGY, V19, P367, DOI 10.1212/WNL.19.4.367
   SHAKIN EP, 1989, DUANES CLIN OPHTHALM, V5, P1
   SOLOMON GE, 1968, NEW ENGL J MED, V279, P475, DOI 10.1056/NEJM196808292790907
   STEWART DJ, 1992, NEUROSURGERY, V30, P512
   STRAUBE A, 1990, J NEUROL, V237, P369, DOI 10.1007/BF00315661
   Tang R A, 1991, Oncology (Williston Park), V5, P59
   THIRKILL CE, 1989, NEW ENGL J MED, V321, P1589, DOI 10.1056/NEJM198912073212307
   Thirkill CE, 1996, LUNG CANCER, V14, P253, DOI 10.1016/0169-5002(96)00551-X
   Thirkill CE, 2000, OCUL IMMUNOL INFLAMM, V8, P25, DOI 10.1076/0927-3948(200003)8:1;1-S;FT025
   Voltz R, 1999, NEW ENGL J MED, V340, P1788, DOI 10.1056/NEJM199906103402303
   Voltz RD, 1997, NEUROLOGY, V49, P1454, DOI 10.1212/WNL.49.5.1454
   WILLIAMS CL, 1992, LAB INVEST, V66, P331
   Yu ZY, 2001, ANN NEUROL, V49, P146
NR 47
TC 0
Z9 0
U1 0
U2 1
PU TAYLOR & FRANCIS AS
PI OSLO
PA KARL JOHANS GATE 5, NO-0154 OSLO, NORWAY
SN 0165-8107
EI 1744-506X
J9 NEURO-OPHTHALMOLOGY
JI Neuro-Ophthalmol.
PD SEP
PY 2001
VL 26
IS 2
BP 67
EP 78
DI 10.1076/noph.26.2.67.10306
PG 12
WC Clinical Neurology; Ophthalmology
WE Science Citation Index Expanded (SCI-EXPANDED)
SC Neurosciences & Neurology; Ophthalmology
GA 623NR
UT WOS:000179710200001
DA 2023-08-27
ER

PT J
AU Liu, J
   Esmail, F
   Li, LJ
   Kou, ZF
   Li, WH
   Gao, XP
   Wang, ZY
   Tan, CL
   Zhang, Y
   Zhou, SK
AF Liu, Jun
   Esmail, Fatema
   Li, Lingjiang
   Kou, Zhifeng
   Li, Weihui
   Gao, Xueping
   Wang, Zhiyuan
   Tan, Changlian
   Zhang, Yan
   Zhou, Shunke
TI Decreased frontal lobe function in people with Internet addiction
   disorder
SO NEURAL REGENERATION RESEARCH
LA English
DT Article
DE neural regeneration; Internet addiction disorder; internet gaming
   addiction; magnetic resonance imaging; magnetic resonance spectroscopy;
   N-acetylaspartate; choline-containing compounds; creatine;
   grants-supported paper; neuroregeneration
ID MAGNETIC-RESONANCE-SPECTROSCOPY; N-ACETYL-ASPARTATE; REGIONAL
   HOMOGENEITY; BRAIN; ADOLESCENTS; H-1; ACETYLASPARTATE; CHILDREN
AB In our previous studies, we showed that frontal lobe and brainstem functions were abnormal in online game addicts. In this study, 14 students with Internet addiction disorder and 14 matched healthy controls underwent proton-magnetic resonance spectroscopy to measure cerebral function. Results demonstrated that the ratio of N-acetylaspartate to creatine decreased, but the ratio of choline-containing compounds to creatine increased in the bilateral frontal lobe white matter in people with Internet addiction disorder. However, these ratios were mostly unaltered in the brainstem, suggesting that frontal lobe function decreases in people with Internet addiction disorder.
C1 [Liu, Jun; Tan, Changlian; Zhou, Shunke] Cent South Univ, Xiangya Hosp 2, Dept Radiol, Changsha 410011, Hunan, Peoples R China.
   [Liu, Jun] Cent South Univ, Sch Publ Adm, Changsha 410083, Hunan, Peoples R China.
   [Esmail, Fatema; Kou, Zhifeng] Wayne State Univ, Detroit Med Ctr, Detroit, MI 48201 USA.
   [Li, Lingjiang; Li, Weihui; Gao, Xueping; Zhang, Yan] Cent South Univ, Inst Mental Hlth, Changsha 410011, Hunan, Peoples R China.
   [Wang, Zhiyuan] Hunan Prov Tumor Hosp, Changsha 410013, Hunan, Peoples R China.
C3 Central South University; Central South University; Detroit Medical
   Center; Wayne State University; Central South University
RP Zhou, SK (通讯作者)，Cent South Univ, Xiangya Hosp 2, Dept Radiol, Changsha 410011, Hunan, Peoples R China.
EM shk@medmail.com.cn
RI liu, jun/AAW-9645-2020
OI liu, jun/0000-0002-0344-4745
FU National Natural Science Foundation of China [30830046, 30670751,
   30570695]; National Science and Technology Program of China
   [2007BAI17B02]; National 973 Program of China [2009CB918303]; Natural
   Science Foundation of Hunan Province of China [07JJ3042]; Department of
   Public Health of Hunan Province of China [B2005048]
FX This study was supported by the National Natural Science Foundation of
   China, No. 30830046, 30670751, 30570695; the National Science and
   Technology Program of China, No 2007BAI17B02; the National 973 Program
   of China, No. 2009CB918303, the Natural Science Foundation of Hunan
   Province of China, No. 07JJ3042; and Department of Public Health of
   Hunan Province of China, No. B2005048.
CR [Anonymous], 2004, CHINESE J PUBLIC HLT
   [Anonymous], 2012, 201207 CHIN INT NETW
   Beard KW, 2001, CYBERPSYCHOL BEHAV, V4, P377, DOI 10.1089/109493101300210286
   BECK AT, 1961, ARCH GEN PSYCHIAT, V4, P561, DOI 10.1001/archpsyc.1961.01710120031004
   Cao F, 2007, CHILD CARE HLTH DEV, V33, P275, DOI 10.1111/j.1365-2214.2006.00715.x
   Chen CS, 2009, PSYCHIAT RES-NEUROIM, V172, P210, DOI 10.1016/j.pscychresns.2009.01.003
   Chou C, 2000, COMPUT EDUC, V35, P65, DOI 10.1016/S0360-1315(00)00019-1
   Dager SR, 1997, PSYCHIAT RES-NEUROIM, V76, P89, DOI 10.1016/S0925-4927(97)00066-8
   DAGER SR, 1992, NEUROPSYCHOPHARMACOL, V6, P249
   DAGER SR, 1994, AM J PSYCHIAT, V151, P57
   Dager Stephen R, 2008, Top Magn Reson Imaging, V19, P81, DOI 10.1097/RMR.0b013e318181e0be
   Davis MR, 2003, J NUCL MED, V44, P855
   Demougeot C, 2004, J NEUROCHEM, V90, P776, DOI 10.1111/j.1471-4159.2004.02583.x
   Dong GH, 2011, PLOS ONE, V6, DOI 10.1371/journal.pone.0014703
   [杜万萍 Du Wanping], 2012, [中国临床心理学杂志, Chinese Journal of Clinical Psychology], V20, P474
   DU Wanping, 2011, Zhong Nan Da Xue Xue Bao Yi Xue Ban, V36, P744, DOI 10.3969/j.issn.1672-7347.2011.08.008
   Friedman SD, 2003, NEUROLOGY, V60, P100, DOI 10.1212/WNL.60.1.100
   Grant JE, 2010, AM J DRUG ALCOHOL AB, V36, P233, DOI 10.3109/00952990.2010.491884
   Kato T, 1998, J NEUROPSYCH CLIN N, V10, P133, DOI 10.1176/jnp.10.2.133
   King DL, 2012, J CLIN PSYCHOL, V68, P1185, DOI 10.1002/jclp.21918
   Liu J, 2010, CHINESE MED J-PEKING, V123, P1904, DOI 10.3760/cma.j.issn.0366-6999.2010.14.014
   LOCK T, 1990, BRIT J PSYCHIAT, V157, P38, DOI 10.1192/S0007125000291848
   Lyoo IK, 2002, BIOL PSYCHIAT, V51, P195, DOI 10.1016/S0006-3223(01)01313-0
   Moore CM, 1997, AM J PSYCHIAT, V154, P116
   Offiah C, 2008, CLIN RADIOL, V63, P146, DOI 10.1016/j.crad.2007.07.021
   OLDFIELD RC, 1971, NEUROPSYCHOLOGIA, V9, P97, DOI 10.1016/0028-3932(71)90067-4
   Paakki JJ, 2010, BRAIN RES, V1321, P169, DOI 10.1016/j.brainres.2009.12.081
   Peng DH, 2011, CHINESE MED J-PEKING, V124, P369, DOI 10.3760/cma.j.issn.0366-6999.2011.03.009
   Potenza MN, 2003, AM J PSYCHIAT, V160, P1990, DOI 10.1176/appi.ajp.160.11.1990
   ROSS B, 1992, EUR J RADIOL, V14, P128, DOI 10.1016/0720-048X(92)90226-Y
   Salo Ruth, 2012, Curr Top Behav Neurosci, V11, P321, DOI 10.1007/7854_2011_172
   Schuff N, 2003, NEUROLOGY, V61, P358, DOI 10.1212/01.WNL.0000078942.63360.22
   Sheehan DV, 1998, J CLIN PSYCHIAT, V59, P22, DOI 10.4088/JCP.09m05305whi
   Stanley JA, 2002, CAN J PSYCHIAT, V47, P315, DOI 10.1177/070674370204700402
   Stanley JA, 2007, SCHIZOPHR RES, V93, P23, DOI 10.1016/j.schres.2007.03.028
   Steen RG, 2005, NEUROPSYCHOPHARMACOL, V30, P1949, DOI 10.1038/sj.npp.1300850
   Steingard RJ, 2000, BIOL PSYCHIAT, V48, P1053, DOI 10.1016/S0006-3223(00)00942-2
   Sung YH, 2007, DRUG ALCOHOL DEPEN, V88, P28, DOI 10.1016/j.drugalcdep.2006.09.011
   Tang CY, 2007, BMC PSYCHIATRY, V7, DOI 10.1186/1471-244X-7-25
   URENJAK J, 1993, J NEUROSCI, V13, P981, DOI 10.1523/jneurosci.13-03-00981.1993
   van den Eijnden RJJM, 2010, J ABNORM CHILD PSYCH, V38, P77, DOI 10.1007/s10802-009-9347-8
   VANDERKNAAP MS, 1992, ANN NEUROL, V31, P202, DOI 10.1002/ana.410310211
   Volz HP, 1998, EUR ARCH PSY CLIN N, V248, P289, DOI 10.1007/s004060050052
   Widyanto L, 2004, CYBERPSYCHOL BEHAV, V7, P443, DOI 10.1089/cpb.2004.7.443
   Widyanto L, 2011, CYBERPSYCH BEH SOC N, V14, P141, DOI 10.1089/cyber.2010.0151
   Wu T, 2009, HUM BRAIN MAPP, V30, P1502, DOI 10.1002/hbm.20622
   Yan CG, 2010, FRONT SYST NEUROSCI, V4, DOI 10.3389/fnsys.2010.00013
   Young KS., 1998, CYBERPSYCHOL BEHAV, V1, P25, DOI [DOI 10.1089/CPB.1998.1.25, 10.1089/cpb.1998.1.25]
   Young KS, 1998, CYBERPSYCHOL BEHAV, V1, P237, DOI [DOI 10.1089/CPB.1998.1.237, 10.1089/cpb.1998.1.237]
NR 49
TC 10
Z9 13
U1 0
U2 27
PU WOLTERS KLUWER MEDKNOW PUBLICATIONS
PI MUMBAI
PA WOLTERS KLUWER INDIA PVT LTD , A-202, 2ND FLR, QUBE, C T S  NO 1498A-2
   VILLAGE MAROL, ANDHERI EAST, MUMBAI, 400059, INDIA
SN 1673-5374
EI 1876-7958
J9 NEURAL REGEN RES
JI Neural Regen. Res.
PD DEC
PY 2013
VL 8
IS 34
BP 3225
EP 3232
DI 10.3969/j.issn.1673-5374.2013.34.006
PG 8
WC Cell Biology; Neurosciences
WE Science Citation Index Expanded (SCI-EXPANDED)
SC Cell Biology; Neurosciences & Neurology
GA 284QV
UT WOS:000329336300006
PM 25206643
DA 2023-08-27
ER

PT J
AU Shyla, A
   Holzlwimmer, G
   Calzada-Wack, J
   Bink, K
   Tischenko, O
   Guilly, MN
   Chevillard, S
   Samson, E
   Graw, J
   Atkinson, MJ
   Pellegata, NS
AF Shyla, Alena
   Hoelzlwimmer, Gabriele
   Calzada-Wack, Julia
   Bink, Karin
   Tischenko, Oleg
   Guilly, Marie-Noelle
   Chevillard, Sylvie
   Samson, Elenore
   Graw, Jochen
   Atkinson, Michael J.
   Pellegata, Natalia S.
TI Allelic loss of chromosomes 8 and 19 in MENX-associated rat
   pheochromocytoma
SO INTERNATIONAL JOURNAL OF CANCER
LA English
DT Article
DE pheochromocytoma; MENX syndrome; allelic imbalance; fluorescence in situ
   hybridization; analysis of candidate genes
ID GERM-LINE MUTATIONS; ENDOCRINE NEOPLASIA SYNDROME; FAMILIAL
   PHEOCHROMOCYTOMA; THYROID-CARCINOMA; GENE-MUTATIONS; SDHD GENE;
   NONSYNDROMIC PHEOCHROMOCYTOMA; SPORADIC PHEOCHROMOCYTOMAS; PARAGANGLIOMA
   SYNDROMES; CDK INHIBITORS
AB Pheochromocytomas are neoplasias of neural crest origin that arise from the chromaffin cells of the adrenal medulla. Pheochromocytomas arise with complete penetrance in rats homozygous for a germ-line frameshift mutation of Cdkn1b, encoding the cell cycle inhibitor p27KIP1 (MENX syndrome). We performed a genome-wide scan for allelic imbalance comparing 20 rat pheochromocytoma DNAs with normal rat DNA to better understand the pathobiology of the tumors and to correlate the findings with human pheochromocytoma. We identified allelic imbalance (Al) at candidate regions on rat chromosomes 8 and 19. Interestingly, the regions often lost in rat tumors are syntenic to regions involved in human pheochromocytomas. Fluorescence in situ hybridization analysis further validated the Al data. Sdhd and Rassf1a were analyzed in detail as they map to regions of Al on chromosome 8 and their homologues are implicated in human pheochromocytoma: we found no genetic mutations nor decreased expression. We also analyzed additional candidate genes, that is, rat homologues of genes predisposing to human pheochromocytoma and known tumor-suppressor genes, but we found no Al. In contrast, we observed frequent overexpression of Cdkn2a and Cdkn2c, encoding the cell cycle inhibitors p16INK4a and p18INK4c, respectively. The relative small number of allelic changes we found in rat pheochromocytoma might be related to their nonmalignant status and losses at chromosomes 8 and 19 are events that precede malignancy. Because of the high concordance of affected loci between rat and human tumors, studies of the MENX-associated pheochromocytomas should facilitate the identification of novel candidate genes implicated in their human counterpart.
C1 [Shyla, Alena; Hoelzlwimmer, Gabriele; Calzada-Wack, Julia; Bink, Karin; Samson, Elenore; Atkinson, Michael J.; Pellegata, Natalia S.] Helmholtz Zentrum Munchen, German Res Ctr Environm & Hlth, Inst Pathol, D-85764 Neuherberg, Germany.
   [Shyla, Alena; Atkinson, Michael J.] Helmholtz Zentrum Munchen, German Res Ctr Environm & Hlth, Inst Radiat Biol, D-85764 Neuherberg, Germany.
   [Tischenko, Oleg] Helmholtz Zentrum Munchen, German Res Ctr Environm & Hlth, Inst Radiat Protect, Med Phys Grp, D-85764 Neuherberg, Germany.
   [Guilly, Marie-Noelle; Chevillard, Sylvie] CEA, DSV, IRCM, SREIT, Lab Cancerol Expt, F-92265 Fontenay Aux Roses, France.
   [Graw, Jochen] Helmholtz Zentrum Munchen, German Res Ctr Environm & Hlth, Inst Dev Genet, D-85764 Neuherberg, Germany.
C3 Helmholtz Association; Helmholtz-Center Munich - German Research Center
   for Environmental Health; Helmholtz Association; Helmholtz-Center Munich
   - German Research Center for Environmental Health; Helmholtz
   Association; Helmholtz-Center Munich - German Research Center for
   Environmental Health; CEA; Institut National de la Sante et de la
   Recherche Medicale (Inserm); UDICE-French Research Universities;
   Universite Paris Saclay; Helmholtz Association; Helmholtz-Center Munich
   - German Research Center for Environmental Health
RP Pellegata, NS (通讯作者)，Helmholtz Zentrum Munchen, German Res Ctr Environm & Hlth, Inst Pathol, Ingolstadter Landstr 1, D-85764 Neuherberg, Germany.
EM natalia.pellegata@helmholtz-muenchen.de
RI Graw, Jochen/D-9336-2013; Pellegata, Natalia S/I-1256-2012; Atkinson,
   Michael/AAU-5127-2020; Atkinson, Michael J/E-5537-2011
OI Pellegata, Natalia S/0000-0002-8000-7784; Atkinson,
   Michael/0000-0003-3358-2089; Atkinson, Michael J/0000-0003-3358-2089;
   Graw, Jochen/0000-0003-0298-9660; Calzada, Julia/0000-0003-0816-9305;
   Chevillard, Sylvie/0000-0001-5889-4041
FU Deutsche Krebshilfe [107973]; Deutsche Forschungsgemeinschaft DFG [333]
FX Grant sponsor: The Deutsche Krebshilfe; Grant number: #107973; Grant
   sponsor: The Deutsche Forschungsgemeinschaft (DFG; Graduiertenkolleg
   333: Biology of Human Diseases)
CR Amar L, 2005, J CLIN ONCOL, V23, P8812, DOI 10.1200/JCO.2005.03.1484
   Astuti D, 2001, ONCOGENE, V20, P7573, DOI 10.1038/sj.onc.1204968
   Astuti D, 2001, LANCET, V357, P1181, DOI 10.1016/S0140-6736(00)04378-6
   Astuti D, 2001, AM J HUM GENET, V69, P49, DOI 10.1086/321282
   Bausch B, 2006, J CLIN ENDOCR METAB, V91, P3478, DOI 10.1210/jc.2006-0780
   Braungart E, 1999, J PATHOL, V187, P530, DOI 10.1002/(SICI)1096-9896(199904)187:5<530::AID-PATH293>3.0.CO;2-C
   Canzian F, 1996, CANCER RES, V56, P3331
   Cascon A, 2005, GENE CHROMOSOME CANC, V42, P260, DOI 10.1002/gcc.20139
   Cascon A, 2002, EUR J HUM GENET, V10, P457, DOI 10.1038/sj.ejhg.5200829
   Dahia PLM, 2006, CURR OPIN ONCOL, V18, P1, DOI 10.1097/01.cco.0000198017.45982.06
   Dahia PLM, 2005, CANCER RES, V65, P9651, DOI 10.1158/0008-5472.CAN-05-1427
   Dammann R, 2005, EXP CLIN ENDOCR DIAB, V113, P1, DOI 10.1055/s-2004-830522
   Dannenberg H, 2003, ENDOCR PATHOL, V14, P329, DOI 10.1385/EP:14:4:329
   Dannenberg H, 2000, AM J PATHOL, V157, P353, DOI 10.1016/S0002-9440(10)64547-6
   Edstrom E, 2000, AM J PATHOL, V156, P651, DOI 10.1016/S0002-9440(10)64769-4
   Eng C, 2003, NAT REV CANCER, V3, P193, DOI 10.1038/nrc1013
   Franklin DS, 2000, MOL CELL BIOL, V20, P6147, DOI 10.1128/MCB.20.16.6147-6158.2000
   Franklin DS, 1998, GENE DEV, V12, P2899, DOI 10.1101/gad.12.18.2899
   Fritz A, 2002, CANCER RES, V62, P3048
   Gimenez-Roqueplo AP, 2006, ANN NY ACAD SCI, V1073, P112, DOI 10.1196/annals.1353.012
   Gimenez-Roqueplo AP, 2001, AM J HUM GENET, V69, P1186, DOI 10.1086/324413
   Gimm O, 2000, CANCER RES, V60, P6822
   Gottlieb E, 2005, NAT REV CANCER, V5, P857, DOI 10.1038/nrc1737
   Gratias S, 2007, CANCER RES, V67, P408, DOI 10.1158/0008-5472.CAN-06-1317
   Kitamura Y, 2000, CLIN CANCER RES, V6, P1819
   Kitamura Y, 2000, GENE CHROMOSOME CANC, V27, P244
   Koch CA, 2002, ANN NY ACAD SCI, V970, P11, DOI 10.1111/j.1749-6632.2002.tb04409.x
   Korpershoek E, 2006, ANN NY ACAD SCI, V1073, P138, DOI 10.1196/annals.1353.014
   LASKO D, 1991, ANNU REV GENET, V25, P281, DOI 10.1146/annurev.ge.25.120191.001433
   Lui WO, 2002, ONCOGENE, V21, P1117, DOI 10.1038/sj.onc.1205149
   Mannelli M, 2007, J MED GENET, V44, DOI 10.1136/jmg.2007.051045
   Mannelli M, 2007, EXP CLIN ENDOCR DIAB, V115, P160, DOI 10.1055/s-2007-970407
   MULLIGAN LM, 1993, GENE CHROMOSOME CANC, V6, P166, DOI 10.1002/gcc.2870060307
   Muscarella P, 2008, GENE EXPRESSION, V14, P207, DOI 10.3727/105221608786883825
   Neumann HPH, 2002, NEW ENGL J MED, V346, P1459, DOI 10.1056/NEJMoa020152
   Neumann HPH, 2004, JAMA-J AM MED ASSOC, V292, P943, DOI 10.1001/jama.292.8.943
   Novosel A, 2004, EUR J PEDIATR, V163, P701, DOI 10.1007/s00431-004-1538-2
   Opocher G, 2003, CLIN ENDOCRINOL, V59, P707, DOI 10.1046/j.1365-2265.2003.01910.x
   Opocher G, 2006, ANN NY ACAD SCI, V1073, P149, DOI 10.1196/annals.1353.015
   Pan ZG, 2005, CANCER BIOL THER, V4, P1116, DOI 10.4161/cbt.4.10.2023
   Pellegata NS, 2007, VIRCHOWS ARCH, V451, P37, DOI 10.1007/s00428-007-0431-6
   Pellegata NS, 2006, P NATL ACAD SCI USA, V103, P15558, DOI 10.1073/pnas.0603877103
   Rakha EA, 2006, GENE CHROMOSOME CANC, V45, P527, DOI 10.1002/gcc.20318
   Rosemann M, 2003, CARCINOGENESIS, V24, P371, DOI 10.1093/carcin/24.3.371
   Sato M, 1998, GENE CHROMOSOME CANC, V22, P1
   Sherr CJ, 1999, GENE DEV, V13, P1501, DOI 10.1101/gad.13.12.1501
   Tessema M, 2004, VIRCHOWS ARCH, V444, P313, DOI 10.1007/s00428-003-0971-3
   van Veelen W, 2009, INT J CANCER, V124, P339, DOI 10.1002/ijc.23977
   You MJ, 2002, P NATL ACAD SCI USA, V99, P1455, DOI 10.1073/pnas.022632099
   Zhang LH, 2003, J CANCER RES CLIN, V129, P279, DOI 10.1007/s00432-002-0407-5
NR 50
TC 8
Z9 8
U1 0
U2 5
PU WILEY
PI HOBOKEN
PA 111 RIVER ST, HOBOKEN 07030-5774, NJ USA
SN 0020-7136
EI 1097-0215
J9 INT J CANCER
JI Int. J. Cancer
PD MAY 15
PY 2010
VL 126
IS 10
BP 2362
EP 2372
DI 10.1002/ijc.24925
PG 11
WC Oncology
WE Science Citation Index Expanded (SCI-EXPANDED)
SC Oncology
GA 586RF
UT WOS:000276928700010
PM 19876893
OA Bronze
DA 2023-08-27
ER

PT J
AU Kolackov, K
   Tupikowski, K
   Bednarek-Tupikowska, G
AF Kolackov, Katarzyna
   Tupikowski, Krzysztof
   Bednarek-Tupikowska, Grazyna
TI Genetic Aspects of Pheochromocytoma
SO ADVANCES IN CLINICAL AND EXPERIMENTAL MEDICINE
LA English
DT Review
DE pheochromocytoma; paraganglioma; hereditary syndromes; genes
ID HIPPEL-LINDAU DISEASE; MALIGNANT PHEOCHROMOCYTOMAS; VHL GENE;
   PARAGANGLIOMAS; MUTATION; BENIGN; PENETRANCE; PATIENT; RISK; SDHB
AB Pheochromocytomas are derived from chromaffin cells of the adrenal medulla which synthesize and secrete catecholamines, thus affecting the cardiovascular system and metabolic processes. Pheochromocytoma is a tumor of the following multicarcinoma hereditary syndromes: type 2 multiple endocrine neoplasia, von Hippel-Lindau disease, type 1 neurofibromatosis and the pheochromocytomas/paragangliomas syndrome. Pheochromocytomas are relatively rare, and because of non-specific manifestation of these tumors and the possible lack of signs and symptoms for extended periods of time, the diagnosis may be delayed, which may, in turn, lead to death. Pheochromocytomas may occur sporadically. However, due to the frequent incidence of hereditary forms of these cancers, the presymptomatic genetic testing of family members with a positive family history is indicated, thus allowing for selecting people with higher risk of cancer. Early detection of the syndrome and the coexisting tumors (which may be malignant) may lead to a correct diagnosis, regular surveillance, preventive examinations and implementation of appropriate early treatment. Recent examinations have shown significant involvement of RET, VHL, NF1, SDHB and SDHD as well as the newly discovered KIF1B beta, TMEM127 and MAX genes in pathogenesis of these tumors. The microarray-gene expression studies, based on the analysis of cellular pathways, have revealed two distinct clusters indicating two different routes of tumorgenesis. The genotype-phenotype correlations are still being studied and future research can give us clearer information about the function of these genes, which may prove crucial from the clinical point of view (Adv Clin Exp Med 2012, 21, 6, 821-829).
C1 [Kolackov, Katarzyna; Bednarek-Tupikowska, Grazyna] Wroclaw Med Univ, Dept Endocrinol Diabetol & Isotope Therapy, PL-50367 Wroclaw, Poland.
   [Tupikowski, Krzysztof] Wroclaw Med Univ, Dept Urol & Urol Oncol, Wroclaw, Poland.
C3 Wroclaw Medical University; Wroclaw Medical University
RP Kolackov, K (通讯作者)，Wroclaw Med Univ, Dept Endocrinol Diabetol & Isotope Therapy, Pasteura 4, PL-50367 Wroclaw, Poland.
EM katarzyna.kolackov@gmail.com
CR Amar L, 2005, J CLIN ONCOL, V23, P8812, DOI 10.1200/JCO.2005.03.1484
   Andersen KF, 2011, CANCER TREAT REV, V37, P111, DOI 10.1016/j.ctrv.2010.07.002
   Ayala-Ramirez M, 2011, J CLIN ENDOCR METAB, V96, P717, DOI 10.1210/jc.2010-1946
   Bausch B, 2006, J CLIN ENDOCR METAB, V91, P3478, DOI 10.1210/jc.2006-0780
   Bryant J, 2003, J NATL CANCER I, V95, P1196, DOI 10.1093/jnci/djg024
   Burnichon N, 2011, HUM MOL GENET, V20, P3974, DOI 10.1093/hmg/ddr324
   Eisenhofer G, 2012, ENDOCR PATHOL, V23, P4, DOI 10.1007/s12022-011-9188-1
   Eisenhofer G, 2011, CLIN CHEM, V57, P411, DOI 10.1373/clinchem.2010.153320
   Erlic Z, 2009, CLIN CANCER RES, V15, P6378, DOI 10.1158/1078-0432.CCR-09-1237
   Erlic Z, 2009, CLIN ENDOCRINOL, V70, P354, DOI 10.1111/j.1365-2265.2008.03480.x
   Frank-Raue K, 2008, HOT THYROIDOL
   Frank-Raue K, 2011, HUM MUTAT, V32, P51, DOI 10.1002/humu.21385
   Friedrich CA, 2001, HUM MOL GENET, V10, P763, DOI 10.1093/hmg/10.7.763
   Gergics P, 2009, EUR J ENDOCRINOL, V161, P495, DOI 10.1530/EJE-09-0399
   Greim H, 2009, CRIT REV TOXICOL, V39, P695, DOI 10.1080/10408440903190861
   Gujral TS, 2006, ANN NY ACAD SCI, V1073, P234, DOI 10.1196/annals.1353.025
   Havekes B, 2009, ENDOCR-RELAT CANCER, V16, P527, DOI 10.1677/ERC-09-0024
   Hes FJ, 2003, J CLIN ENDOCR METAB, V88, P969, DOI 10.1210/jc.2002-021466
   Jafri M, 2012, EUR J ENDOCRINOL, V166, P151, DOI 10.1530/EJE-11-0497
   Kantorovich V, 2010, BEST PRACT RES CL EN, V24, P415, DOI 10.1016/j.beem.2010.04.001
   Karasek D, 2010, CURR HYPERTENS REP, V12, P456, DOI 10.1007/s11906-010-0151-1
   Kim WY, 2004, J CLIN ONCOL, V22, P4991, DOI 10.1200/JCO.2004.05.061
   Klein RD, 2008, DIAGN MOL PATHOL, V17, P94, DOI 10.1097/PDM.0b013e318150d67c
   Kodama H, 2010, ENDOCR J, V57, P351, DOI 10.1507/endocrj.K09E-324
   Korpershoek E, 2007, ENDOCR-RELAT CANCER, V14, P453, DOI 10.1677/ERC-06-0044
   Maher ER, 2011, NEPHRON EXP NEPHROL, V118, pE21, DOI 10.1159/000320892
   Mannelli M, 2007, J MED GENET, V44, DOI 10.1136/jmg.2007.051045
   Meyer-Rochow GY, 2010, ENDOCR-RELAT CANCER, V17, P835, DOI 10.1677/ERC-10-0142
   Nolting S, 2012, ENDOCR PATHOL, V23, P21, DOI 10.1007/s12022-012-9199-6
   Opocher G, 2010, BEST PRACT RES CL EN, V24, P943, DOI 10.1016/j.beem.2010.05.001
   Peczkowska M, 2008, NAT CLIN PRACT ENDOC, V4, P111, DOI 10.1038/ncpendmet0726
   Plouin PF, 2006, ORPHANET J RARE DIS, V1, DOI 10.1186/1750-1172-1-49
   Plouin PF, 2010, BEST PRACT RES CL EN, V24, P933, DOI 10.1016/j.beem.2010.10.002
   Prowse AH, 1997, AM J HUM GENET, V60, P765
   Quayle FJ, 2007, SURGERY, V142, P800, DOI 10.1016/j.surg.2007.09.013
   Romei C, 2010, EUR J ENDOCRINOL, V163, P301, DOI 10.1530/EJE-10-0333
   Sandgren J, 2010, ENDOCR-RELAT CANCER, V17, P561, DOI 10.1677/ERC-09-0310
   Toledo RA, 2010, J CLIN ENDOCR METAB, V95, P1318, DOI 10.1210/jc.2009-1355
   Waldmann J, 2010, ENDOCR-RELAT CANCER, V17, P743, DOI 10.1677/ERC-09-0118
   Welander J, 2011, ENDOCR-RELAT CANCER, V18, pR253, DOI 10.1530/ERC-11-0170
   Zelinka T, 2011, EUR J CLIN INVEST, V41, P1121, DOI 10.1111/j.1365-2362.2011.02518.x
NR 41
TC 10
Z9 10
U1 0
U2 7
PU WROCLAW MEDICAL UNIV
PI WROCLAW
PA UL K MARCINKOWSKIEGO 2-6, WROCLAW, 50-368, POLAND
SN 1899-5276
EI 2451-2680
J9 ADV CLIN EXP MED
JI Adv. Clin. Exp. Med.
PY 2012
VL 21
IS 6
BP 821
EP 829
PG 9
WC Medicine, Research & Experimental
WE Science Citation Index Expanded (SCI-EXPANDED)
SC Research & Experimental Medicine
GA 080KY
UT WOS:000314242100015
PM 23457139
DA 2023-08-27
ER

PT J
AU Main, AM
   Rossing, M
   Borgwardt, L
   Toft, BG
   Rasmussen, AK
   Feldt-Rasmussen, U
AF Main, Ailsa Maria
   Rossing, Maria
   Borgwardt, Line
   Toft, Birgitte Gronkor
   Rasmussen, Ase Krogh
   Feldt-Rasmussen, Ulla
TI Genotype-phenotype associations in PPGLs in 59 patients with variants in
   SDHX genes
SO ENDOCRINE CONNECTIONS
LA English
DT Article
DE genotype; phenotype; PPGL
ID PHEOCHROMOCYTOMA; PARAGANGLIOMA; MUTATIONS; DENMARK; SOCIETY; BENIGN;
   KI-67
AB Phaeochromocytomas and paragangliomas (PPGLs) are tumours of the adrenal medulla and extra-adrenal sympathetic nervous system which often secrete catecholamines. Variants of the SDHX (SDHA, -AF2, -B, -C, -D) genes are a frequent cause of familial PPGLs. In this study from a single tertiary centre, we aimed to characterise the genotype-phenotype associations in patients diagnosed with germline variants in SDHX genes. We also assessed whether systematic screening of family members resulted in earlier detection of tumours. The study cohort comprised all individuals (n = 59) diagnosed with a rare variant in SDHX during a 13-year period. Patient- and pathology records were checked for clinical characteristics and histopathological findings. We found distinct differences in the clinical and histopathological characteristics between genetic variants in SDHB. We identified two SDHB variants with distinct phenotypical patterns. Family screening for SDHB variants resulted in earlier detection of tumours in two families. Patients with SDHA, SDHC and SDHD variants also had malignant phenotypes, underlining the necessity for a broad genetic screening of the proband. Our study corroborates previous findings of poor prognostic markers and found that the genetic variants and clinical phenotype are linked and, therefore, useful in the decision of clinical follow-up. Regular tumour screening of carriers of pathogenic variants may lead to an earlier diagnosis and expected better prognosis. The development of a combined algorithm with clinical, genetic, morphological, and biochemical factors may be the future for improved clinical risk stratification, forming a basis for larger multi-centre follow up studies.
C1 [Main, Ailsa Maria; Rasmussen, Ase Krogh; Feldt-Rasmussen, Ulla] Copenhagen Univ Hosp, Rigshosp, Dept Med Endocrinol & Metab, Copenhagen, Denmark.
   [Rossing, Maria; Borgwardt, Line] Copenhagen Univ Hosp, Rigshosp, Ctr Genom Med, Copenhagen, Denmark.
   [Toft, Birgitte Gronkor] Copenhagen Univ Hosp, Rigshosp, Dept Pathol, Copenhagen, Denmark.
   [Feldt-Rasmussen, Ulla] Inst Clin & Sci Res, Fac Hlth, Copenhagen, Denmark.
C3 Rigshospitalet; University of Copenhagen; Rigshospitalet; University of
   Copenhagen; Rigshospitalet; University of Copenhagen
RP Main, AM; Feldt-Rasmussen, U (通讯作者)，Copenhagen Univ Hosp, Rigshosp, Dept Med Endocrinol & Metab, Copenhagen, Denmark.; Feldt-Rasmussen, U (通讯作者)，Inst Clin & Sci Res, Fac Hlth, Copenhagen, Denmark.
EM ailsa.maria.main.02@regionh.dk; ufeldt@rh.dk
RI Feldt-Rasmussen, Ulla/AAB-9218-2021; Main, Ailsa Maria/GZL-7428-2022
OI Feldt-Rasmussen, Ulla/0000-0002-5903-3355; Main, Ailsa
   Maria/0000-0001-6263-0532
FU Novo Nordisk Foundation
FX Ulla Feldt-Rasmussen's research salary was supported by an unrestricted
   research grant from the Novo Nordisk Foundation.
CR ANDERSEN GS, 1988, J HUM HYPERTENS, V2, P187
   Angelousi A, 2015, EUR J CLIN INVEST, V45, P986, DOI 10.1111/eci.12495
   Bardella C, 2011, BBA-BIOENERGETICS, V1807, P1432, DOI 10.1016/j.bbabio.2011.07.003
   Bayley JP, 2020, J MED GENET, V57, P96, DOI 10.1136/jmedgenet-2019-106214
   Benn DE, 2006, J CLIN ENDOCR METAB, V91, P827, DOI 10.1210/jc.2005-1862
   Bennedbaek M, 2016, HERED CANCER CLIN PR, V14, DOI 10.1186/s13053-016-0053-6
   Bjorklund P, 2016, J INTERN MED, V280, P559, DOI 10.1111/joim.12507
   Burnichon N, 2010, HUM MOL GENET, V19, P3011, DOI 10.1093/hmg/ddq206
   Dansk Endokrinologisk Selskab, 2018, NBV FAEOKR PAR 2018
   Elder EE, 2003, MODERN PATHOL, V16, P246, DOI 10.1097/01.MP.0000056982.07160.E3
   Gill AJ, 2018, HISTOPATHOLOGY, V72, P106, DOI 10.1111/his.13277
   Gronborg S, 2017, JIMD REP, V33, P69, DOI 10.1007/8904_2016_582
   Hamidi O, 2017, J CLIN ENDOCR METAB, V102, P3296, DOI 10.1210/jc.2017-00992
   Lee H, 2020, J MED GENET, V57, P217, DOI 10.1136/jmedgenet-2019-106324
   Lenders JWM, 2014, J CLIN ENDOCR METAB, V99, P1915, DOI 10.1210/jc.2014-1498
   Mathiesen JS, 2017, THYROID, V27, P1505, DOI 10.1089/thy.2017.0404
   Nicolas Marlo, 2017, F1000Res, V6, P2160, DOI 10.12688/f1000research.12419.1
   Ocal I, 2014, ASIAN PAC J CANCER P, V15, P1751, DOI 10.7314/APJCP.2014.15.4.1751
   Oudijk L, 2019, ENDOCR PATHOL, V30, P64, DOI 10.1007/s12022-018-9555-2
   Pacak K., 2000, ENDOTEXT
   Persu A, 2012, HORM METAB RES, V44, P349, DOI 10.1055/s-0032-1311610
   Plouin PF, 2016, EUR J ENDOCRINOL, V174, pG1, DOI 10.1530/EJE-16-0033
   Richards S, 2015, GENET MED, V17, P405, DOI 10.1038/gim.2015.30
   Ricketts CJ, 2012, J UROLOGY, V188, P2063, DOI 10.1016/j.juro.2012.08.030
   Schmidt M, 2015, CLIN EPIDEMIOL, V7, P449, DOI 10.2147/CLEP.S91125
   Stenman A, 2019, CANCERS, V11, DOI 10.3390/cancers11020225
   Thompson LDR, 2002, AM J SURG PATHOL, V26, P551, DOI 10.1097/00000478-200205000-00002
   Timmers HJLM, 2007, J CLIN ENDOCR METAB, V92, P779, DOI 10.1210/jc.2006.2315
   Toledo RA, 2017, NAT REV ENDOCRINOL, V13, P233, DOI 10.1038/nrendo.2016.185
   Wong MY, 2019, CLIN ENDOCRINOL, V90, P499, DOI 10.1111/cen.13926
   Wu D, 2009, AM J SURG PATHOL, V33, P599, DOI 10.1097/PAS.0b013e318190d12e
NR 31
TC 2
Z9 2
U1 0
U2 2
PU BIOSCIENTIFICA LTD
PI BRISTOL
PA STARLING HOUSE, 1600 BRISTOL PARKWAY N, BRISTOL, ENGLAND
SN 2049-3614
J9 ENDOCR CONNECT
JI Endocr. Connect.
PD AUG
PY 2020
VL 9
IS 8
BP 793
EP 803
PG 11
WC Endocrinology & Metabolism
WE Science Citation Index Expanded (SCI-EXPANDED)
SC Endocrinology & Metabolism
GA OC9TB
UT WOS:000579497200004
PM 32688340
OA Green Published, gold
DA 2023-08-27
ER

PT J
AU Burger, A
   Koesters, R
   Schafer, BW
   Niggli, FK
AF Burger, Alexa
   Koesters, Robert
   Schaefer, Beat W.
   Niggli, Felix K.
TI Generation of a Novel rtTA Transgenic Mouse to Induce Time-Controlled,
   Tissue-Specific Alterations in Pax2-expressing Cells
SO GENESIS
LA English
DT Article
DE Pax2; rtTA; kidney development; organogenesis
ID EXPRESSION; PAX2; GENE; MICE
AB The paired-box transcription factor Pax2 plays a major role in early development of the kidney and the central nervous system. It is expressed in the metanephric mesenchyme of the developing kidney, at the midbrain-hindbrain boundary and the anlagen of the inner ear. The early expression of Pax2, especially in the developing kidney, prompted us to use this locus as a novel genetic tool to introduce temporally-controlled expression of transgenes. We generated a transgenic Pax2-rtTA mouse strain through genetic recombineering using a large BAC clone which drives expression of TetO-controlled transgenes upon doxycycline treatment in natively Pax2-expressing tissues. We show that expression of a TetO-responsive lacZ gene is tightly regulated by addition of doxycycline and can be detected in all Pax2-expressing tissues. Our transgenic Pax2-rtTA mouse thus represents a suitable tool to study the cell fates and molecular pathways in Pax2-positive tissues during development, such as the kidney. We further propose that the Pax2-rtTA tool has great potential to induce time-controlled, tissue-specific alterations for tumorigenic transformation of Pax2-expressing cells for generating in vivo tumor models, such as Wilms tumor. genesis 49:797-802, 2011. (C) 2010 Wiley Periodicals, Inc.
C1 [Burger, Alexa; Schaefer, Beat W.; Niggli, Felix K.] Univ Childrens Hosp, Dept Oncol, CH-8032 Zurich, Switzerland.
   [Koesters, Robert] Univ Heidelberg Hosp, Inst Human Genet, Heidelberg, Germany.
C3 University Children's Hospital Zurich; Ruprecht Karls University
   Heidelberg
RP Schafer, BW (通讯作者)，Univ Childrens Hosp, Dept Oncol, Steinwiesstr 75, CH-8032 Zurich, Switzerland.
EM beat.schaefer@kispi.uzh.ch
RI Niggli, Felix K./L-6547-2017
OI Niggli, Felix K./0000-0002-7553-3712; Schafer, Beat/0000-0001-5988-2915
FU Swiss National Science Foundation [3100A0-102126]
FX Contract grant sponsor: Swiss National Science Foundation; Contract
   grant number: 3100A0-102126.
CR BOUCHARD M, 2010, GENE DEV, V16, P2958
   Bouchard M, 2010, BMC DEV BIOL, V10, DOI 10.1186/1471-213X-10-89
   Brodbeck S, 2004, PEDIATR NEPHROL, V19, P249, DOI 10.1007/s00467-003-1374-z
   DRESSLER GR, 1990, DEVELOPMENT, V109, P787
   Dressler GR, 2006, ANNU REV CELL DEV BI, V22, P509, DOI 10.1146/annurev.cellbio.22.010305.104340
   Gao F, 2006, P NATL ACAD SCI USA, V103, P11987, DOI 10.1073/pnas.0600994103
   Harada N, 1999, EMBO J, V18, P5931, DOI 10.1093/emboj/18.21.5931
   KREIDBERG JA, 1993, CELL, V74, P679, DOI 10.1016/0092-8674(93)90515-R
   Michalon A, 2005, GENESIS, V43, P205, DOI 10.1002/gene.20175
   NORNES HO, 1990, DEVELOPMENT, V109, P797
   Ohyama T, 2004, GENESIS, V38, P195, DOI 10.1002/gene.20017
   Park JS, 2007, DEVELOPMENT, V134, P2533, DOI 10.1242/dev.006155
   Soriano P, 1999, NAT GENET, V21, P70, DOI 10.1038/5007
   Torres M, 1995, DEVELOPMENT, V121, P4057
   Torres MA, 1996, DEVELOPMENT, V122, P3381
   Traykova-Brauch M, 2008, NAT MED, V14, P979, DOI 10.1038/nm.1865
NR 16
TC 6
Z9 6
U1 0
U2 1
PU WILEY
PI HOBOKEN
PA 111 RIVER ST, HOBOKEN 07030-5774, NJ USA
SN 1526-954X
EI 1526-968X
J9 GENESIS
JI Genesis
PD OCT
PY 2011
VL 49
IS 10
BP 797
EP 802
DI 10.1002/dvg.20701
PG 6
WC Developmental Biology; Genetics & Heredity
WE Science Citation Index Expanded (SCI-EXPANDED)
SC Developmental Biology; Genetics & Heredity
GA 840EE
UT WOS:000296420300004
PM 21157934
DA 2023-08-27
ER

PT J
AU Kuppersmith, RB
   Teh, BS
   Donovan, DT
   Mai, WY
   Chiu, JK
   Woo, SY
   Butler, EB
AF Kuppersmith, RB
   Teh, BS
   Donovan, DT
   Mai, WY
   Chiu, JK
   Woo, SY
   Butler, EB
TI The use of intensity modulated radiotherapy for the treatment of
   extensive and recurrent juvenile angiofibroma
SO INTERNATIONAL JOURNAL OF PEDIATRIC OTORHINOLARYNGOLOGY
LA English
DT Article; Proceedings Paper
CT 14th Annual Meeting of the American-Society-of-Pediatric-Otolaryngology
CY APR 24-29, 1999
CL PALM DESERT, CA
SP Amer Soc Pediatr Otolaryngol
DE radiotherapy; juvenile angiofibroma; computer-assisted treatment
   planning; intensity modulation
ID NASOPHARYNGEAL ANGIOFIBROMA; RADIATION-THERAPY; SURGICAL-MANAGEMENT;
   CANCER
AB These case series are presented to describe the application and advantages of intensity modulated radiotherapy (IMRT) for the treatment of extensive and/or recurrent juvenile angiofibroma. Two patients were diagnosed with recurrence at 11 and 13 months postoperatively, and one was surgically unresectable. The affected areas included the base of skull, cavernous sinus, pterygopalatine fossa, infratemporal fossa, posterior orbit and nasopharynx. Highly conformal IMRT was delivered with limited radiation doses to the optic nerves, optic chiasm, brainstem, brain, spinal cord, lens, retina, mandible, and parotid. The total dose delivered to the tumor varied from 3400 to 4500 cGy. The tumor shrunk radiographically in all three cases and there was no endoscopic evidence of disease in two cases at 15 months and 40 months. There was no acute toxicity. Late toxicity was limited to one episode of epistaxis and persistent rhinitis in one patient. In conclusion, IMRT provides several advantages over conventional radiotherapy in the treatment of recurrent juvenile angiofibroma. (C) 2000 Elsevier Science Ireland Ltd. All rights reserved.
C1 Baylor Coll Med, Dept Radiat Oncol, Houston, TX 77030 USA.
   Baylor Coll Med, Bobby R Alford Dept Otorhinolaryngol & Commun Sci, Houston, TX 77030 USA.
C3 Baylor College of Medicine; Baylor College of Medicine
RP Butler, EB (通讯作者)，Baylor Coll Med, Dept Radiat Oncol, 1 Baylor Plaza,165B, Houston, TX 77030 USA.
EM sclark@bcm.tmc.edu
CR ANDREWS JC, 1989, LARYNGOSCOPE, V99, P429, DOI 10.1288/00005537-198904000-00013
   Butler EB, 1999, INT J RADIAT ONCOL, V45, P21, DOI 10.1016/S0360-3016(99)00101-7
   CLOSE LG, 1989, ARCH OTOLARYNGOL, V115, P1091
   COX JD, 1995, INT J RADIAT ONCOL, V31, P1341, DOI 10.1016/0360-3016(95)00060-C
   CUMMINGS BJ, 1984, LARYNGOSCOPE, V94, P1599
   DESCHLER DG, 1992, OTOLARYNG HEAD NECK, V106, P278, DOI 10.1177/019459989210600315
   EMAMI B, 1991, INT J RADIAT ONCOL, V21, P109, DOI 10.1016/0360-3016(91)90171-Y
   FIELDS JN, 1990, RADIOLOGY, V176, P263, DOI 10.1148/radiology.176.1.2162070
   GUDEA F, 1990, J LARYNGOL OTOL, V104, P725, DOI 10.1017/S0022215100113751
   HARRISON DFN, 1987, ARCH OTOLARYNGOL, V113, P936
   Herman P, 1999, LARYNGOSCOPE, V109, P140, DOI 10.1097/00005537-199901000-00027
   Hunt M. A., 1999, International Journal of Radiation Oncology Biology Physics, V45, P276, DOI 10.1016/S0360-3016(99)90264-X
   JAFEK BW, 1979, HEAD NECK SURG, V2, P119, DOI 10.1002/hed.2890020207
   Krasin M. J., 1999, International Journal of Radiation Oncology Biology Physics, V45, P275, DOI 10.1016/S0360-3016(99)90262-6
   MCCOMBE A, 1990, Rhinology (Utrecht), V28, P97
   MCGAHAN RA, 1989, INT J RADIAT ONCOL, V17, P1067, DOI 10.1016/0360-3016(89)90157-0
   STANDEFER J, 1983, LARYNGOSCOPE, V93, P772
   STERNICK ES, 1998, TREATMENT PLANNING R, P187
   STRINGER SP, 1993, INT J RADIAT ONCOL, V25, P689
   Sultanem K., 1999, International Journal of Radiation Oncology Biology Physics, V45, P151, DOI 10.1016/S0360-3016(99)90030-5
   Verhey LJ, 1999, SEMIN RADIAT ONCOL, V9, P78, DOI 10.1016/S1053-4296(99)80056-3
   WIATRAK BJ, 1993, INT J PEDIATR OTORHI, V28, P51, DOI 10.1016/0165-5876(93)90146-T
   WOO SY, 1994, INT J RADIAT ONCOL, V29, P213, DOI 10.1016/0360-3016(94)90250-X
NR 23
TC 37
Z9 44
U1 0
U2 1
PU ELSEVIER IRELAND LTD
PI CLARE
PA ELSEVIER HOUSE, BROOKVALE PLAZA, EAST PARK SHANNON, CO, CLARE, 00000,
   IRELAND
SN 0165-5876
EI 1872-8464
J9 INT J PEDIATR OTORHI
JI Int. J. Pediatr. Otorhinolaryngol.
PD MAY 30
PY 2000
VL 52
IS 3
BP 261
EP 268
DI 10.1016/S0165-5876(00)00297-4
PG 8
WC Otorhinolaryngology; Pediatrics
WE Science Citation Index Expanded (SCI-EXPANDED); Conference Proceedings Citation Index - Science (CPCI-S)
SC Otorhinolaryngology; Pediatrics
GA 322KW
UT WOS:000087509600006
PM 10841956
DA 2023-08-27
ER

PT J
AU Hinojosa-Mateo, CM
   Reche-Sainz, JA
   Hernandez-Nunez, A
   Ramos-Lopez, M
   Arpa-Fernandez, A
   Natera-de Benito, D
AF Hinojosa-Mateo, Carmen M.
   Reche-Sainz, Jose A.
   Hernandez-Nunez, Almudena
   Ramos-Lopez, Maria
   Arpa-Fernandez, Ana
   Natera-de Benito, Daniel
TI Neurofibromatosis type 2 in childhood: a clinical characterization
SO REVISTA DE NEUROLOGIA
LA English
DT Article
DE Childhood; Congenital cataract; Meningioma; Neurofibromatosis type 2;
   Schwannoma; Wishart
ID DIAGNOSIS; MANAGEMENT; NF2
AB Introduction. Neurofibromatosis type 2 (NF2) is a dominantly inherited neuroectodermal syndrome that predispose to the development of tumors of the central and peripheral nervous system. Additional features include eye and skin abnormalities.
   Case report. A 12-year old male with diagnosis of MF2 according to Baser et al and presentation in childhood was included. A comprehensive bibliographic review of evolution of the diagnostic criteria for NF2 in children was performed.
   Conclusions. The pattern of presentation of NF2 in childhood differs from adulthood in many aspects. Ophthalmologic and skin manifestations, and not an auditory dysfunction, are the most common initial symptoms in prepuberal-onset NF2. The most frequent symptoms and signs at presentation are posterior subcapsular cataract, skin manifestations as NF2 plaques and/ or peripheral nerve tumors, and neurological dysfunction related to isolated or multiple cranial nerve deficits (other than nerve VIII), brainstem masses or spinal masses. As sensitivity of diagnostic criteria in children is low, those prepuberal patients with congenital or early-onset cataracts and typical skin manifestations of NF2 should be systematically assessed.
C1 [Hinojosa-Mateo, Carmen M.; Natera-de Benito, Daniel] Hosp Univ Fuenlabrada, Serv Pediat, Camino Molino 2, E-28942 Madrid, Spain.
   [Reche-Sainz, Jose A.] Hosp Univ Fuenlabrada, Serv Oftalmol, Madrid, Spain.
   [Hernandez-Nunez, Almudena] Hosp Univ Fuenlabrada, Serv Dermatol, Madrid, Spain.
   [Ramos-Lopez, Maria] Hosp Univ Fuenlabrada, Serv Radiol, Madrid, Spain.
   [Arpa-Fernandez, Ana] Hosp Univ Fuenlabrada, Serv Lab Clin, Madrid, Spain.
C3 Hospital Universitario Fuenlabrada; Hospital Universitario Fuenlabrada;
   Hospital Universitario Fuenlabrada; Hospital Universitario Fuenlabrada;
   Hospital Universitario Fuenlabrada
RP Natera-de Benito, D (通讯作者)，Hosp Univ Fuenlabrada, Serv Pediat, Camino Molino 2, E-28942 Madrid, Spain.
EM daninatera@hotmail.com
RI Natera-de Benito, Daniel/AAC-9892-2021
OI Natera-de Benito, Daniel/0000-0001-7764-2085
CR [Anonymous], 1988, ARCH NEUROL-CHICAGO, V45, P575, DOI 10.1097/00005537-199606000-00007
   [Anonymous], 1994, Arch Neurol, V51, P201
   Baser ME, 1996, NEUROLOGY, V47, P1269, DOI 10.1212/WNL.47.5.1269
   Baser ME, 2002, AM J HUM GENET, V71, P715, DOI 10.1086/342716
   Baser ME, 2011, GENET MED, V13, P576, DOI 10.1097/GIM.0b013e318211faa9
   Blakeley JO, 2016, J CLIN ONCOL, V34, P1669, DOI 10.1200/JCO.2015.64.3817
   Evans DG, 2010, AM J MED GENET A, V152A, P327, DOI 10.1002/ajmg.a.33139
   Evans D G R, 2015, Handb Clin Neurol, V132, P87, DOI 10.1016/B978-0-444-62702-5.00005-6
   Evans DGR, 2009, ORPHANET J RARE DIS, V4, DOI 10.1186/1750-1172-4-16
   EVANS DGR, 1992, Q J MED, V84, P603
   Garg S, 2013, PEDIATRICS, V132, pE1642, DOI 10.1542/peds.2013-1868
   Goutagny S, 2015, J NEURO-ONCOL, V122, P313, DOI 10.1007/s11060-014-1710-0
   Gutmann DH, 1997, JAMA-J AM MED ASSOC, V278, P51, DOI 10.1001/jama.278.1.51
   Lloyd SKW, 2013, HAND CLINIC, V115, P957, DOI 10.1016/B978-0-444-52902-2.00054-0
   LORD C, 1994, J AUTISM DEV DISORD, V24, P659, DOI 10.1007/BF02172145
   Matsuo M, 2014, BRAIN DEV-JPN, V36, P148, DOI 10.1016/j.braindev.2013.01.007
   McLaughlin ME, 2007, ARCH OPHTHALMOL-CHIC, V125, P389, DOI 10.1001/archopht.125.3.389
   Medrano-Martinez V, 2000, REV NEUROLOGIA, V31, P433, DOI 10.33588/rn.3105.2000013
   Medsinge A, 2015, CLIN OPHTHALMOL, V9, P77, DOI 10.2147/OPTH.S59009
   Noguera-Julian A, 2002, REV NEUROLOGIA, V35, P1030, DOI 10.33588/rn.3511.2002314
   Ruggieri M, 2015, SEMIN PEDIATR NEUROL, V22, P240, DOI 10.1016/j.spen.2015.10.008
   Slattery WH, 2015, OTOLARYNG CLIN N AM, V48, P443, DOI 10.1016/j.otc.2015.02.005
NR 22
TC 1
Z9 1
U1 0
U2 3
PU REVISTA DE NEUROLOGIA
PI BARCELONA
PA C/O CESAR VIGUERA, EDITOR, APDO 94121, 08080 BARCELONA, SPAIN
SN 0210-0010
EI 1576-6578
J9 REV NEUROLOGIA
JI Rev. Neurologia
PD FEB 1
PY 2017
VL 64
IS 3
BP 119
EP 124
DI 10.33588/rn.6403.2016355
PG 6
WC Clinical Neurology
WE Science Citation Index Expanded (SCI-EXPANDED)
SC Neurosciences & Neurology
GA EP5GZ
UT WOS:000397408300004
PM 28128429
DA 2023-08-27
ER

PT J
AU Liu, JK
   Dodson, VN
   Jyung, RW
AF Liu, James K.
   Dodson, Vincent N.
   Jyung, Robert W.
TI Translabyrinthine Approach for Resection of Large Cystic Acoustic
   Neuroma: Operative Video and Technical Nuances of Subperineural
   Dissection for Facial Nerve Preservation
SO JOURNAL OF NEUROLOGICAL SURGERY PART B-SKULL BASE
LA English
DT Article
DE translabyrinthine; acoustic neuroma; subperineural; cerebellopontine
   angle; presigmoid; microsurgery
AB The translabyrinthine approach is advantageous for the resection of large acoustic neuromas compressing the brainstem when hearing loss is nonserviceable. This approach provides wide access through the presigmoid corridor without prolonged cerebellar retraction. Early identification of the facial nerve at the fundus is also achieved. In this operative video atlas manuscript, the authors demonstrate a step-by-step technique for microsurgical resection of a large cystic acoustic neuroma via a translabyrinthine approach. The nuances of microsurgical and skull base technique are illustrated including performing extracapsular dissection of the tumor while maintaining a subperineural plane of dissection to preserve the facial nerve. This strategy maximizes the extent of removal while preserving facial nerve function. A microscopic remnant of tumor was left adherent to the perineurium. A near-total resection of the tumor was achieved and the facial nerve stimulated briskly at low thresholds. Other than preexisting hearing loss, the patient was neurologically intact with normal facial nerve function postoperatively. In summary, the translabyrinthine approach and the use of subperineural dissection are important strategies in the armamentarium for surgical management of large acoustic neuromas while preserving facial nerve function.
   The link to the video can be found at: https://youtu.be/zld2cSP8fb8 .
C1 [Liu, James K.; Dodson, Vincent N.] Rutgers State Univ, New Jersey Med Sch, Neurol Inst New Jersey,RWJ Barnabas Hlth, Dept Neurol Surg,Ctr Cerebrovasc & Skull Base Sur, Livingston, NJ USA.
   [Liu, James K.; Dodson, Vincent N.] Rutgers State Univ, New Jersey Med Sch, Neurol Inst New Jersey,RWJ Barnabas Hlth, Dept Neurol Surg,Ctr Cerebrovasc & Skull Base Sur, Newark, NJ USA.
   [Liu, James K.; Jyung, Robert W.] Rutgers State Univ, Ctr Cerebrovascular & Skull Base Surg, Neurol Inst New Jersey,RWJ Barnabas Hlth, Otolaryngol Head and Neck Surg,New Jersey Med Sch, Livingston, NJ USA.
   [Liu, James K.; Jyung, Robert W.] Rutgers State Univ, Ctr Cerebrovascular & Skull Base Surg, Neurol Inst New Jersey,RWJ Barnabas Hlth, Otolaryngol Head and Neck Surg,New Jersey Med Sch, Newark, NJ USA.
C3 Rutgers State University New Brunswick; Rutgers State University Medical
   Center; Rutgers State University Newark; Rutgers State University New
   Brunswick; Rutgers State University Medical Center; Rutgers State
   University New Brunswick; Rutgers State University Medical Center;
   Rutgers State University Newark; Rutgers State University New Brunswick;
   Rutgers State University Medical Center
RP Liu, JK (通讯作者)，Rutgers State Univ, New Jersey Med Sch, Dept Neurol Surg, 90 Bergen St,Suite 8100, Newark, NJ 07103 USA.
EM james.liu.md@rutgers.edu
NR 0
TC 1
Z9 1
U1 0
U2 1
PU THIEME MEDICAL PUBL INC
PI NEW YORK
PA 333 SEVENTH AVE, NEW YORK, NY 10001 USA
SN 2193-6331
EI 2193-634X
J9 J NEUROL SURG PART B
JI Journal of Neurol. Surg. Part B
PD JUN
PY 2019
VL 80
SU 3
BP S267
EP S268
DI 10.1055/s-0039-1685534
PG 2
WC Clinical Neurology; Surgery
WE Science Citation Index Expanded (SCI-EXPANDED)
SC Neurosciences & Neurology; Surgery
GA IC6IZ
UT WOS:000471076800002
PM 31143583
OA hybrid, Green Published
DA 2023-08-27
ER

PT J
AU Vadiei, K
   Tucker, SD
   LopezBerestein, G
   Wasan, KM
AF Vadiei, K
   Tucker, SD
   LopezBerestein, G
   Wasan, KM
TI Nephroprotective mechanism(s) of pentoxifylline: Reduction of
   erythrocyte-mediated vascular congestion and inhibition of nitric oxide
   release
SO PHARMACOLOGY & TOXICOLOGY
LA English
DT Article
ID TUMOR-NECROSIS-FACTOR; ACUTE-RENAL-FAILURE; FACTOR-ALPHA; NEPHRON
   FUNCTION; AMPHOTERICIN-B; RAT; ISCHEMIA; THEOPHYLLINE; ENDOTOXIN; MODEL
AB The present study attempted to evaluate pentoxifylline's mechanism(s) of action in the prevention of acute renal failure by examining its vascular decongestant activity in a rat model for acute renal failure and inhibitory activity of nitric oxide release from activated macrophage-like (RAW 264.7 cells) and murine mammary adenocarcinoma (EMT-6 cells) cell lines. Radiolabeled chronium-erythrocytes were injected intravenously into all rats. Following occlusion of the left kidney for 45 minutes, rats were treated with pentoxifylline or normal saline. The medulla of the left (ischaemic) kidney had significantly higher radioactive counts than the right (control kidney) following an intravenous dose of normal saline. The medulla to whole blood radioactivity ratio of the left kidney was significantly greater than for the right (control) kidney. Animals administered intravenous pentoxifylline (5 mg/kg) had significantly lower radioactive counts in the medulla of the left (ischaemic) kidney than animals administered intravenous normal saline. No differences in radioactivity counts in the medulla of the left (ischaemic) kidney were observed when animals received intraperitoneal pentoxifylline (45 mg/kg) versus normal saline. In a second set of experiments the nitrite synthesis and percent cytotoxicity of pentoxifylline- and dexamethasone-treated cells were determined. Pentoxifylline at concentrations of 4 mM and 8 mM significantly decreased nitrite synthesis in RAW 264.7 cells, and at pentoxifylline concentrations of 2 mM, 4 mM, and 8 mM in EMT-6 cells compared to untreated cells. Dexamethasone at a concentration of 1 mu M decreased nitrite synthesis in RAW 264.7 and EMT-6 cells compared to untreated cells. Pentoxifylline at concentrations of 0.5 mM through 8 mM significantly decreased cytotoxicity in RAW 264.7 and EMT-6 cells compared to untreated cells. Dexamethasone at a concentration of 1 mu M decreased cytotoxicity in RAW 264.7 and EMT-6 cells compared to untreated cells. These finding suggest that pentoxifylline's ability to prevent acute renal Failure may be a consequence of reduced vascular congestion and inhibition of nitric oxide release from activated macrophages.
C1 UNIV BRITISH COLUMBIA,FAC PHARMACEUT SCI,DIV PHARMACEUT & BIOPHARMACEUT,VANCOUVER,BC V6T 1Z3,CANADA.
   WYETH LABS,PHILADELPHIA,PA 19101.
   UNIV TEXAS,MD ANDERSON CANC CTR,DEPT CLIN INVEST,HOUSTON,TX 77030.
   ARGUS PHARMACEUT,THE WOODLANDS,TX 77381.
C3 University of British Columbia; Pfizer; University of Texas System; UTMD
   Anderson Cancer Center
FU NIAID NIH HHS [NIAID-NO1-72639] Funding Source: Medline
CR ARMSTRONG M, 1990, ANGIOLOGY, V41, P253, DOI 10.1177/000331979004100401
   BAKRIS GL, 1985, KIDNEY INT, V27, P227
   BAYATI A, 1987, ACTA PHYSIOL SCAND, V130, P367, DOI 10.1111/j.1748-1716.1987.tb08150.x
   BIDIANI AK, 1987, CAN J PHYSL PHARM, V65, P42
   BREZIS M, 1984, KIDNEY INT, V26, P375, DOI 10.1038/ki.1984.185
   BRUNNER LJ, 1989, RENAL FAILURE, V11, P97, DOI 10.3109/08860228909066950
   FLETCHER MA, 1992, CIRC SHOCK, V36, P74
   GREEN LC, 1982, ANAL BIOCHEM, V126, P131, DOI 10.1016/0003-2697(82)90118-X
   HAN J, 1990, J EXP MED, V172, P391, DOI 10.1084/jem.172.1.391
   HEIDEMANN HT, 1983, N-S ARCH PHARMACOL, V324, P148, DOI 10.1007/BF00497021
   HEIDEMANN HT, 1989, BRIT J PHARMACOL, V97, P31
   HELLBERG POA, 1990, KIDNEY INT, V37, P1240, DOI 10.1038/ki.1990.107
   HENDELES L, 1983, PHARMACOTHERAPY, V3, P2
   HIBBS JB, 1988, BIOCHEM BIOPH RES CO, V157, P87, DOI 10.1016/S0006-291X(88)80015-9
   HOSTETTER TH, 1988, ACUTE RENAL FAILURE, P67
   ISHIZAKA A, 1988, AM REV RESPIR DIS, V138, P376, DOI 10.1164/ajrccm/138.2.376
   KARLBERG L, 1982, SCAND J UROL NEPHROL, V16, P167, DOI 10.3109/00365598209179748
   KILBOURN RG, 1990, J NATL CANCER I, V82, P772, DOI 10.1093/jnci/82.9.772
   KLOSTERGAARD J, 1987, J IMMUNOL METHODS, V101, P97, DOI 10.1016/0022-1759(87)90222-5
   KREMSNER PG, 1991, J INFECT DIS, V164, P605, DOI 10.1093/infdis/164.3.605
   LOPEZBERESTEIN G, 1989, INFECT DIS, P241
   LUKE D R, 1989, Renal Failure, V11, P187, DOI 10.3109/08860228909054930
   LUKE DR, 1992, NEPHROL DIAL TRANSPL, V7, P1
   LUKE DR, 1991, RENAL FAILURE, V13, P61, DOI 10.3109/08860229109022149
   LUKE DR, 1991, PHARMACEUT RES, V8, pS2543
   MASON J, 1984, KIDNEY INT, V26, P283, DOI 10.1038/ki.1984.171
   MASON J, 1987, KIDNEY INT, V31, P65, DOI 10.1038/ki.1987.10
   MEHTA K, 1982, J RETICULOENDOTH SOC, V32, P155
   MOVAT HZ, 1987, FASEB J, V46, P97
   MYEROWITZ RL, 1977, AM J CLIN PATHOL, V68, P29
   NORLEN BJ, 1978, KIDNEY INT, V14, P10, DOI 10.1038/ki.1978.85
   OJTEG G, 1987, ACTA PHYSIOL SCAND, V129, P295, DOI 10.1111/j.1748-1716.1987.tb08072.x
   RAO KMK, 1990, J LAB CLIN MED, V115, P738
   RIENECK K, 1993, IMMUNOL LETT, V37, P131, DOI 10.1016/0165-2478(93)90022-T
   ROB PM, 1989, KLIN WOCHENSCHR, V67, P648, DOI 10.1007/BF01718153
   SCHONHARTING MM, 1989, J MED, V20, P97
   STRIETER RM, 1988, BIOCHEM BIOPH RES CO, V155, P1230, DOI 10.1016/S0006-291X(88)81271-3
   STUEHR DJ, 1987, CANCER RES, V47, P5590
   SULLIVAN GW, 1988, INFECT IMMUN, V56, P1722, DOI 10.1128/IAI.56.7.1722-1729.1988
   THIEL G, 1986, CLIN NEPHROL, V25, P590
   THOMSON GJL, 1990, INT ANGIOL, V9, P266
   TUCKEY JA, 1992, AUST NZ J SURG, V62, P250, DOI 10.1111/j.1445-2197.1992.tb07550.x
   VADIEI K, 1989, KIDNEY INT, V36, P466, DOI 10.1038/ki.1989.218
   WASAN KM, 1990, ANTIMICROB AGENTS CH, V34, P241, DOI 10.1128/AAC.34.2.241
   WEINBERG JB, 1992, BLOOD, V79, P3337
   WRIGHT CE, 1992, CARDIOVASC RES, V26, P48, DOI 10.1093/cvr/26.1.48
   ZAR JH, 1984, BIOSTAT ANAL, P122
NR 47
TC 8
Z9 8
U1 0
U2 2
PU MUNKSGAARD INT PUBL LTD
PI COPENHAGEN
PA 35 NORRE SOGADE, PO BOX 2148, DK-1016 COPENHAGEN, DENMARK
SN 0901-9928
J9 PHARMACOL TOXICOL
JI Pharmacol. Toxicol.
PD MAR
PY 1996
VL 78
IS 3
BP 174
EP 180
DI 10.1111/j.1600-0773.1996.tb00200.x
PG 7
WC Pharmacology & Pharmacy; Toxicology
WE Science Citation Index Expanded (SCI-EXPANDED)
SC Pharmacology & Pharmacy; Toxicology
GA TZ778
UT WOS:A1996TZ77800009
PM 8882351
DA 2023-08-27
ER

PT J
AU Linker, SP
   Ruckenstein, MJ
   Acker, J
   Gardner, G
AF Linker, SP
   Ruckenstein, MJ
   Acker, J
   Gardner, G
TI An accurate, cost-effective approach for diagnosing retrocochlear
   lesions utilizing the T2-weighted, fast-spin echo magnetic resonance
   imaging scan
SO LARYNGOSCOPE
LA English
DT Article
ID BRAIN-STEM RESPONSE; SMALL ACOUSTIC NEUROMAS; PRESERVATION; HEARING;
   SURGERY; EXPERIENCE
AB Recent data indicate that the auditory brainstem response (ABR) fails to identify a significant number of retrocochlear lesions. Although the magnetic resonance imaging (MRI) scan with paramagnetic enhancement is highly accurate at detecting these lesions, it is time consuming and expensive. We report on our prospective evaluation of a cohort of 155 patients who underwent T2-weighted, fast-spin echo MRI scans designed to screen for retrocochlear lesions, This imaging technique is rapidly performed and provides superb visualization of the relevant anatomic structures at a global cost of $475. Four tumors were identified with this technique. Cost analysis indicates that supplanting ABR with this limited MRI may well represent a cost-effective approach for evaluating patients with suspected retrocochlear lesions.
C1 BAPTIST MEM HOSP,DEPT RADIOL,MEMPHIS,TN.
C3 Baptist Memorial Hospital Memphis
RP Linker, SP (通讯作者)，UNIV TENNESSEE,DEPT OTOLARYNGOL HEAD & NECK SURG,956 COURT AVE,SUITE B222,MEMPHIS,TN 38163, USA.
CR CHANDRASEKHAR SS, 1995, AM J OTOL, V16, P63
   COHEN NL, 1993, AM J OTOL, V14, P423
   CUEVA RA, 1994, ANN M AAO HNS SAN DI
   ELGAMMAL T, 1994, AM J NEURORADIOL, V15, P1647
   GLASSCOCK ME, 1993, J NEUROSURG, V78, P864, DOI 10.3171/jns.1993.78.6.0864
   GORDON ML, 1995, AM J OTOL, V16, P136
   KRUDY AG, 1992, AJNR AM J ROENTGENOL, V159, P1815
   LALWANI AK, 1994, OTOLARYNG HEAD NECK, V111, P561, DOI 10.1016/S0194-5998(94)70522-4
   NADOL JB, 1992, LARYNGOSCOPE, V102, P1153, DOI 10.1288/00005537-199210000-00010
   Ruckenstein MJ, 1996, AM J OTOL, V17, P317
   Shelton C, 1996, OTOLARYNG HEAD NECK, V114, P71, DOI 10.1016/S0194-5998(96)70286-3
   WILSON DF, 1992, LARYNGOSCOPE, V102, P961
NR 12
TC 11
Z9 11
U1 0
U2 1
PU LIPPINCOTT-RAVEN PUBL
PI PHILADELPHIA
PA 227 EAST WASHINGTON SQ, PHILADELPHIA, PA 19106
SN 0023-852X
J9 LARYNGOSCOPE
JI Laryngoscope
PD NOV
PY 1997
VL 107
IS 11
BP 1525
EP 1529
DI 10.1097/00005537-199711000-00019
PN 1
PG 5
WC Medicine, Research & Experimental; Otorhinolaryngology
WE Science Citation Index Expanded (SCI-EXPANDED)
SC Research & Experimental Medicine; Otorhinolaryngology
GA YE681
UT WOS:A1997YE68100019
PM 9369402
DA 2023-08-27
ER

PT J
AU Torihashi, K
   Sora, S
   Sato, H
   Kohno, M
AF Torihashi, Koichi
   Sora, Shigeo
   Sato, Hiroaki
   Kohno, Michihiro
TI The Method for Placement of an Intraoperative Continuous Facial Nerve
   Stimulating Electrode in Acoustic Neuroma Surgery: Technical Note
SO NEUROLOGIA MEDICO-CHIRURGICA
LA English
DT Article
DE acoustic neuroma; vestibular schwannoma; facial nerve monitoring;
   retrosigmoid approach
ID SURGICAL-MANAGEMENT; ELECTROMYOGRAPHY
AB Preservation of facial nerve (FN) function is the most important goal in acoustic neuroma (AN) surgery. We have been using intraoperative continuous facial nerve monitoring (ICFNm) of evoked electromyography during AN surgery. ICFNm is very useful, and we can identify the real-time functions of the FN. Some surgeons have experienced difficulty with placing the ICFN stimulating electrode (SE). We therefore show how to place the ICFN SE. We mostly perform AN surgery with a retrosigmoid approach (RSA). A craniotomy with four burr holes is performed. We dissect the arachnoid membrane along the accessory nerve from the cisterna magna to the glossopharyngeal nerve. When we are able to identify the root exit zone (REZ) of the FN near the brainstem, we place the ICFN SE on it. However, when a large tumor covers the REZ, we have to debulk the tumor to create a space between the tumor and the glossopharyngeal nerve. After that, we can place the SE on the REZ. A method for placement of the ICFN SE is needed for some techniques of AN surgery. Once we learn how to place the SE, we can identify continuous FN function during AN surgery. This method is useful for the preservation of postoperative FN function in AN surgery.
C1 [Torihashi, Koichi; Sora, Shigeo; Sato, Hiroaki; Kohno, Michihiro] Tokyo Metropolitan Police Hosp, Dept Neurosurg, Tokyo, Japan.
   [Torihashi, Koichi; Sora, Shigeo; Sato, Hiroaki; Kohno, Michihiro] Tokyo Metropolitan Police Hosp, Stroke Ctr, Tokyo, Japan.
   [Torihashi, Koichi] Tottori Univ, Div Neurosurg, Dept Brain & Neurosci, Fac Med, 1-36 Nishicho, Yonago, Tottori 6838504, Japan.
   [Kohno, Michihiro] Tokyo Med Univ Hosp, Dept Neurosurg, Tokyo, Japan.
C3 Tottori University; Tokyo Medical University
RP Torihashi, K (通讯作者)，Tottori Univ, Div Neurosurg, Dept Brain & Neurosci, Fac Med, 1-36 Nishicho, Yonago, Tottori 6838504, Japan.
EM ktsep9010@yahoo.co.jp
OI Torihashi, Koichi/0000-0002-5848-6547
CR Amano M, 2011, ACTA NEUROCHIR, V153, P1059, DOI 10.1007/s00701-010-0937-6
   Dong CCJ, 2005, CLIN NEUROPHYSIOL, V116, P588, DOI 10.1016/j.clinph.2004.09.013
   Grayeli AB, 2005, OTOL NEUROTOL, V26, P114, DOI 10.1097/00129492-200501000-00021
   Gurgel RK, 2012, NEUROSURG FOCUS, V33, DOI 10.3171/2012.7.FOCUS12199
   KEMINK JL, 1991, OTOLARYNG HEAD NECK, V104, P96, DOI 10.1177/019459989110400117
   Kohno M, 2014, WORLD NEUROSURG, V81, P357, DOI 10.1016/j.wneu.2012.09.008
   Kohno M, 2011, ACTA NEUROCHIR, V153, P2273, DOI 10.1007/s00701-011-1105-3
   Kohno M, 2011, NEUROSURGERY, V68, P1006, DOI 10.1227/NEU.0b013e318208f37f
   Kombos T, 2000, NEUROL MED-CHIR, V40, P501, DOI 10.2176/nmc.40.501
   Koos WT, 1998, J NEUROSURG, V88, P506, DOI 10.3171/jns.1998.88.3.0506
   Nejo T, 2016, NEUROSURG REV, V39, P277, DOI 10.1007/s10143-015-0681-8
   Nonaka Y, 2013, NEUROSURGERY, V72, P103, DOI 10.1227/NEU.0b013e3182752b05
   Samii M, 1997, NEUROSURGERY, V40, P11, DOI 10.1097/00006123-199701000-00002
   Samii M, 1997, NEUROSURGERY, V40, P29
   Tokimura H, 2014, NEUROSURG REV, V37, P669, DOI 10.1007/s10143-014-0561-7
NR 15
TC 2
Z9 5
U1 0
U2 0
PU JAPAN NEUROSURGICAL SOC
PI TOKYO
PA 5-25-16 HONGO, BUNKYO-KU, TOKYO, 113-0033, JAPAN
SN 0470-8105
EI 1349-8029
J9 NEUROL MED-CHIR
JI Neurol. Med.-Chir.
PD NOV
PY 2018
VL 58
IS 11
BP 477
EP 480
DI 10.2176/nmc.tn.2018-0149
PG 4
WC Clinical Neurology; Surgery
WE Science Citation Index Expanded (SCI-EXPANDED)
SC Neurosciences & Neurology; Surgery
GA HF2EE
UT WOS:000454048400003
PM 30249920
OA gold, Green Submitted, Green Published
DA 2023-08-27
ER

PT J
AU Tsutsumi, S
   Yasumoto, Y
   Ito, M
AF Tsutsumi, Satoshi
   Yasumoto, Yukimasa
   Ito, Masanori
TI Pathological laughter caused by frontal glioblastoma
SO NEUROLOGIA MEDICO-CHIRURGICA
LA English
DT Article
DE pathological laughter; functional anatomy; glioblastoma
ID TRAUMATIC BRAIN-INJURY
AB A 60-year-old, right-handed female presented with episodes of pathological laughter and left hemiparesis. She had no history of traumatic brain injury, or neurological or psychiatric disease, and showed no signs of drug or alcohol abuse. Neurological examination found moderate left hemiparesis. Her face was symmetrical with intact emotional expression. The episodes of pathological laughter had become more frequent during the 3 months since the onset of hemiparesis, were elicited by non-specific, trivial stimuli, and lasted for a few minutes until she gained some control. Her personal and social behavior was entirely appropriate except for the outbursts of laughter. Cerebral magnetic resonance (MR) imaging revealed a 2.5 x 2.5 x 3 cm ring- enhanced mass in the subcortical area of the right frontal lobe associated with extensive perifocal brain edema. The hypothalamus, thalamus, internal capsule, brainstem, and cerebellum were unaffected. Functional MR imaging showed the tumor located mainly in the prefrontal area with the posterior limit involving the premotor cortex. She underwent total tumor resection. The histological diagnosis was glioblastoma multiforme. The pathological laughter and hemiparesis resolved within 2 weeks after surgery. Invasive tumor in the frontal lobe involving the prefrontal cortex and subcortical structure may cause pathological laughter, and can be cured by surgery.
C1 [Tsutsumi, Satoshi; Yasumoto, Yukimasa; Ito, Masanori] Juntendo Univ, Urayasu Hosp, Dept Neurol Surg, Chiba 2790021, Japan.
C3 Juntendo University
RP Tsutsumi, S (通讯作者)，Juntendo Univ, Urayasu Hosp, Dept Neurol Surg, 2-1-1 Tomioka, Chiba 2790021, Japan.
EM shotaro@juntendo-urayasu.jp
CR Chahine LM, 2006, EPILEPSY BEHAV, V8, P610, DOI 10.1016/j.yebeh.2006.01.017
   Feinstein A, 1999, MULT SCLER, V5, P69, DOI 10.1191/135245899678847248
   Kosaka H, 2006, J NEUROL NEUROSUR PS, V77, P1376, DOI 10.1136/jnnp.2005.073288
   MATSUOKA S, 1993, J NEUROSURG, V79, P428, DOI 10.3171/jns.1993.79.3.0428
   McCullagh S, 2000, J NEUROPSYCH CLIN N, V12, P100, DOI 10.1176/jnp.12.1.100
   Muzumdar D, 2001, NEUROL MED-CHIR, V41, P505, DOI 10.2176/nmc.41.505
   Okuda DT, 2005, MOVEMENT DISORD, V20, P1389, DOI 10.1002/mds.20607
   Parvizi J, 2001, BRAIN, V124, P1708, DOI 10.1093/brain/124.9.1708
   Schmahmann JD, 2004, BRAIN, V127, P1269, DOI 10.1093/brain/awh138
   Tateno A, 2004, J NEUROPSYCH CLIN N, V16, P426, DOI 10.1176/appi.neuropsych.16.4.426
   Wild B, 2003, BRAIN, V126, P2121, DOI 10.1093/brain/awg226
NR 11
TC 10
Z9 10
U1 0
U2 2
PU JAPAN NEUROSURGICAL SOC
PI TOKYO
PA 5-25-16 HONGO, BUNKYO-KU, TOKYO, 113-0033, JAPAN
SN 0470-8105
EI 1349-8029
J9 NEUROL MED-CHIR
JI Neurol. Med.-Chir.
PD JUL
PY 2008
VL 48
IS 7
BP 307
EP 310
DI 10.2176/nmc.48.307
PG 4
WC Clinical Neurology; Surgery
WE Science Citation Index Expanded (SCI-EXPANDED)
SC Neurosciences & Neurology; Surgery
GA 325FK
UT WOS:000257573900007
PM 18654050
OA gold, Green Submitted
DA 2023-08-27
ER

PT J
AU Peters, N
   Wohlfahrt, P
   Hofmann, C
   Mohler, C
   Menkel, S
   Tschiche, M
   Krause, M
   Troost, EGC
   Enghardt, W
   Richter, C
AF Peters, Nils
   Wohlfahrt, Patrick
   Hofmann, Christian
   Moehler, Christian
   Menkel, Stefan
   Tschiche, Maria
   Krause, Mechthild
   Troost, Esther G. C.
   Enghardt, Wolfgang
   Richter, Christian
TI Reduction of clinical safety margins in proton therapy enabled by the
   clinical implementation of dual-energy CT for direct stopping-power
   prediction
SO RADIOTHERAPY AND ONCOLOGY
LA English
DT Article
DE proton therapy; proton range prediction; range uncertainty; dual-energy
   computed tomography; DECT
ID RANGE UNCERTAINTIES; COMPREHENSIVE ANALYSIS; COMPUTED-TOMOGRAPHY; RATIO;
   CALIBRATION; BEAM
AB Purpose: To quantifiy the range uncertainty in proton treatment planning using dual-energy computed tomography (DECT) for a direct stopping-power prediction (DirectSPR) algorithm and its clinical implementation.
   Methods and materials: To assess the overall uncertainty in stopping-power ratio (SPR) prediction of a DirectSPR implementation calibrated for different patient geometries, the influencing factors were categorized in imaging, modeling as well as others. The respective SPR uncertainty was quantified for lung, soft tissue and bone and translated into range uncertainty for several tumor types. The amount of healthy tissue spared was quantified for 250 patients treated with DirectSPR and the dosimetric impact was evaluated exemplarily for a representative brain-tumor patient.
   Results: For bone, soft tissue and lung, an SPR uncertainty (1 sigma) of 1.6%, 1.3% and 1.3% was determined for DirectSPR, respectively. This allowed for a reduction of the clinically applied range uncertainty from currently (3.5% + 2 mm) to (1.7% + 2 mm) for brain-tumor and (2.0% + 2 mm) for prostate-cancer patients. The 150 brain-tumor and 100 prostate-cancer patients treated using DirectSPR benefitted from sparing on average 2.6 mm and 4.4 mm of healthy tissue in beam direction, respectively. In the representative patient case, dose reduction in organs at risk close to the target volume was achieved, with a mean dose reduction of up to 16% in the brainstem. Patient-specific DECT-based treatment planning with reduced safety margins was successfully introduced into clinical routine.
   Conclusions: A substantial increase in range prediction accuracy in clinical proton treatment planning was achieved by patient-specific DECT-based SPR prediction. For the first time, a relevant imaging based reduction of range prediction uncertainty on a 2% level has been achieved. (C) 2021 The Authors. Published by Elsevier B.V.
C1 [Peters, Nils; Wohlfahrt, Patrick; Krause, Mechthild; Troost, Esther G. C.; Enghardt, Wolfgang; Richter, Christian] Tech Univ Dresden, Fac Med, OncoRay Natl Ctr Radiat Res Oncol, Helmholtz Zentrum Dresden Rossendorf, Dresden, Germany.
   [Peters, Nils; Wohlfahrt, Patrick; Krause, Mechthild; Troost, Esther G. C.; Enghardt, Wolfgang; Richter, Christian] Tech Univ Dresden, Univ Hosp Carl Gustav Carus, Helmholtz Zentrum Dresden Rossendorf, Dresden, Germany.
   [Peters, Nils; Wohlfahrt, Patrick; Krause, Mechthild; Troost, Esther G. C.; Enghardt, Wolfgang; Richter, Christian] Helmholtz Zentrum Dresden Rossendorf, Inst Radiooncol OncoRay, Dresden, Germany.
   [Hofmann, Christian; Moehler, Christian] Siemens Healthineers, Forchheim, Germany.
   [Menkel, Stefan; Tschiche, Maria; Krause, Mechthild; Troost, Esther G. C.; Enghardt, Wolfgang; Richter, Christian] Tech Univ Dresden, Fac Med, Dept Radiotherapy & Radiat Oncol, Dresden, Germany.
   [Menkel, Stefan; Tschiche, Maria; Krause, Mechthild; Troost, Esther G. C.; Enghardt, Wolfgang; Richter, Christian] Tech Univ Dresden, Univ Hosp Carl Gustav Carus, Dresden, Germany.
   [Krause, Mechthild; Troost, Esther G. C.; Enghardt, Wolfgang; Richter, Christian] German Canc Consortium Dict, Partner Site Dresden, Dresden, Germany.
   [Troost, Esther G. C.] Natl Ctr Tumor Dis NCT, Partner Site Dresden, Dresden, Germany.
   [Troost, Esther G. C.] Helmholtz Zentrum Dresden Rossendorf, Helmoltz Assoc, Dresden, Germany.
C3 Helmholtz Association; Helmholtz-Zentrum Dresden-Rossendorf (HZDR);
   Technische Universitat Dresden; Helmholtz Association; Helmholtz-Zentrum
   Dresden-Rossendorf (HZDR); Technische Universitat Dresden; Carl Gustav
   Carus University Hospital; Helmholtz Association; Helmholtz-Zentrum
   Dresden-Rossendorf (HZDR); Siemens AG; Technische Universitat Dresden;
   Technische Universitat Dresden; Carl Gustav Carus University Hospital;
   Helmholtz Association; German Cancer Research Center (DKFZ); Ruprecht
   Karls University Heidelberg; Helmholtz Association; Helmholtz-Zentrum
   Dresden-Rossendorf (HZDR)
RP Peters, N (通讯作者)，Tech Univ Dresden, Fac Med, OncoRay Natl Ctr Radiat Res Oncol, Helmholtz Zentrum Dresden Rossendorf, Dresden, Germany.; Peters, N (通讯作者)，Tech Univ Dresden, Univ Hosp Carl Gustav Carus, Helmholtz Zentrum Dresden Rossendorf, Dresden, Germany.
EM nils.peters@oncoray.de
RI Richter, Christian/K-4301-2018
OI Richter, Christian/0000-0003-4261-4214; Peters,
   Nils/0000-0003-0860-5517; Wohlfahrt, Patrick/0000-0002-2121-0934
CR Almeida IP, 2017, MED PHYS, V44, P171, DOI 10.1002/mp.12000
   [Anonymous], 2020, INT J PART THER, V6, P45, DOI 10.14338/IJPT.19-PTCOG-6.4
   Bar E, 2018, PHYS MED BIOL, V63, DOI 10.1088/1361-6560/aad312
   Bar E, 2017, MED PHYS, V44, P2332, DOI 10.1002/mp.12215
   Baumann M, 2016, NAT REV CANCER, V16, P234, DOI 10.1038/nrc.2016.18
   Berthold J, 2021, INT J RADIAT ONCOL, V111, P1033, DOI 10.1016/j.ijrobp.2021.06.036
   Bourque AE, 2014, PHYS MED BIOL, V59, P2059, DOI 10.1088/0031-9155/59/8/2059
   De Smet V, 2018, MED PHYS, V45, P3361, DOI 10.1002/mp.12949
   Flohr TG, 2006, EUR RADIOL, V16, P256, DOI 10.1007/s00330-005-2919-2
   GOITEIN M, 1985, MED PHYS, V12, P608, DOI 10.1118/1.595762
   Grant KL, 2014, INVEST RADIOL, V49, P586, DOI 10.1097/RLI.0000000000000060
   GUM, 2008, JCGM
   Han D, 2016, MED PHYS, V43, P600, DOI 10.1118/1.4939082
   Hunemohr N, 2014, PHYS MED BIOL, V59, P83, DOI 10.1088/0031-9155/59/1/83
   Lalonde A, 2016, PHYS MED BIOL, V61, P8044, DOI 10.1088/0031-9155/61/22/8044
   Li B, 2017, PHYS MED BIOL, V62, P7056, DOI 10.1088/1361-6560/aa7dc9
   Mohler C, 2018, PHYS MED BIOL, V63, DOI 10.1088/1361-6560/aaa1c9
   Mohler C, 2017, MED PHYS, V44, P2429, DOI 10.1002/mp.12265
   Mohler C, 2016, PHYS MED BIOL, V61, pN268, DOI 10.1088/0031-9155/61/11/N268
   Moyers MF, 2010, MED DOSIM, V35, P179, DOI 10.1016/j.meddos.2009.05.004
   Paganetti H, 2021, PHYS MED BIOL, V66, DOI 10.1088/1361-6560/abcd16
   Paganetti H, 2012, PHYS MED BIOL, V57, pR99, DOI 10.1088/0031-9155/57/11/R99
   Schneider U, 1996, PHYS MED BIOL, V41, P111, DOI 10.1088/0031-9155/41/1/009
   Taasti VT, 2018, PHYS IMAG RADIAT ONC, V6, P25, DOI 10.1016/j.phro.2018.04.006
   Wohlfahrt P, 2020, MED PHYS, V47, P1796, DOI 10.1002/mp.14085
   Wohlfahrt P, 2020, BRIT J RADIOL, V93, DOI 10.1259/bjr.20190590
   Wohlfahrt P, 2019, INT J RADIAT ONCOL, V105, P504, DOI 10.1016/j.ijrobp.2019.06.2529
   Wohlfahrt P, 2018, INT J RADIAT ONCOL, V102, P830, DOI 10.1016/j.ijrobp.2018.06.044
   Wohlfahrt P, 2018, INT J RADIAT ONCOL, V100, P244, DOI 10.1016/j.ijrobp.2017.09.025
   Wohlfahrt P, 2017, RADIOTHER ONCOL, V125, P526, DOI 10.1016/j.radonc.2017.09.042
   Wohlfahrt P, 2017, INT J RADIAT ONCOL, V97, P427, DOI 10.1016/j.ijrobp.2016.10.022
   WOODARD HQ, 1986, BRIT J RADIOL, V59, P1209, DOI 10.1259/0007-1285-59-708-1209
   Yang M, 2010, PHYS MED BIOL, V55, P1343, DOI 10.1088/0031-9155/55/5/006
   Yang M, 2012, PHYS MED BIOL, V57, P4095, DOI 10.1088/0031-9155/57/13/4095
NR 34
TC 18
Z9 18
U1 1
U2 1
PU ELSEVIER IRELAND LTD
PI CLARE
PA ELSEVIER HOUSE, BROOKVALE PLAZA, EAST PARK SHANNON, CO, CLARE, 00000,
   IRELAND
SN 0167-8140
EI 1879-0887
J9 RADIOTHER ONCOL
JI Radiother. Oncol.
PD JAN
PY 2022
VL 166
BP 71
EP 78
DI 10.1016/j.radonc.2021.11.002
PG 8
WC Oncology; Radiology, Nuclear Medicine & Medical Imaging
WE Science Citation Index Expanded (SCI-EXPANDED)
SC Oncology; Radiology, Nuclear Medicine & Medical Imaging
GA 1V4IM
UT WOS:000806055500012
PM 34774653
OA hybrid
DA 2023-08-27
ER

PT J
AU Halliday, D
   Parry, A
   Evans, DG
AF Halliday, Dorothy
   Parry, Allyson
   Evans, D. Gareth
TI Neurofibromatosis type 2 and related disorders
SO CURRENT OPINION IN ONCOLOGY
LA English
DT Review
DE LZTR1; neurofibromatosis type 2; schwannomatosis; SMARCB1
ID DIAGNOSTIC-CRITERIA; CHILDREN; SCHWANNOMA; MUTATION; LZTR1
AB Purpose of review Neurofibromatosis type 2 (NF2) is a schwannoma predisposition syndrome, alongside schwannomatosis related to germline LZTR1 and SMARCB1 pathogenic variants. This review highlights their overlapping phenotypes, new insight into NF2 phenotype and treatment outcomes. Recent findings Mosaic NF2 is more prevalent than previously thought. Use of next-generation sequencing and tumour testing is needed to differentiate mosaic NF2 and schwannomatosis. Developing NF2 phenotypic insights include vasculopathy with brainstem infarction and vessel stenosis; focal cortical dysplasia in severe phenotypes; swallowing/speech difficulties and continued debate into malignancy in NF2. Proposed are: use of visual evoked potentials to monitor optic nerve sheath meningioma; potential routine magnetic resonance angiogram in adolescence and a genetic score to cohort patients with similar pathogenic_variants, for natural history/treatment outcome studies. Cohort studies found survival analysis to hearing loss and unilateral visual loss in severe mutation groups was 32 and 38 years; active management gave better outcomes than surveillance in spinal ependymoma; gamma knife, bevacizumab and hearing preservation surgery maintained or improved short-term hearing in selected patients, and gamma knife had a good long-term tumour control in mild patients with small tumours. Further long-term outcome studies are needed comparing similar severity patients to allow informed decision making.
C1 [Halliday, Dorothy] Oxford Univ Hosp NHS Fdn Trust, Genom Med, Oxford, England.
   [Halliday, Dorothy; Parry, Allyson] Oxford Univ Hosp NHS Fdn Trust, Oxford NF2 Unit, Oxford, England.
   [Parry, Allyson] Oxford Univ Hosp NHS Fdn Trust, Dept Neurosci, Oxford, England.
   [Evans, D. Gareth] Univ Manchester, St Marys Hosp, Ge Genom Med, Div Evolut & Genom Sci,MAHSC, Manchester, Lancs, England.
C3 Oxford University Hospitals NHS Foundation Trust; Oxford University
   Hospitals NHS Foundation Trust; Oxford University Hospitals NHS
   Foundation Trust; University of Manchester
RP Halliday, D (通讯作者)，Oxford Univ Hosp NHS Trust, Nuffield Orthopaed Ctr, Oxford Ctr Genom Med, Windmill Rd, Oxford, England.
EM Dorothy.Halliday@ouh.nhs.uk
RI Evans, D Gareth/AAB-4308-2022
OI Evans, D Gareth/0000-0002-8482-5784
FU NIHR Manchester Biomedical Research Centre [IS-BRC-1215-20007]
FX D.G.E. is supported through the NIHR Manchester Biomedical Research
   Centre (IS-BRC-1215-20007).
CR Afridi SK, 2017, AM J MED GENET A, V173, P1562, DOI 10.1002/ajmg.a.38221
   Agresta L, 2019, PEDIATR BLOOD CANCER, V66, DOI 10.1002/pbc.27520
   Anand G, 2018, ARCH DIS CHILD, V103, P463, DOI 10.1136/archdischild-2017-313154
   Best SR, 2018, OTOLARYNG HEAD NECK, V158, P505, DOI 10.1177/0194599817741839
   Bonne NX, 2019, NEUROSURGERY, V85, pE560, DOI 10.1093/neuros/nyz057
   Emmanouil B, 2019, LARYNGOSCOPE, V129, P974, DOI 10.1002/lary.27586
   Evans DG, 2020, GENET MED, V22, P53, DOI 10.1038/s41436-019-0598-7
   Evans DG, 2019, GENET MED, V21, P1525, DOI 10.1038/s41436-018-0384-y
   Evans DG, 2019, LARYNGOSCOPE, V129, P967, DOI 10.1002/lary.27554
   Evans DG, 2018, J NEUROL NEUROSUR PS, V89, P1215, DOI 10.1136/jnnp-2018-318538
   EVANS DGR, 1992, Q J MED, V84, P603
   Gao FL, 2019, WORLD NEUROSURG, V125, pE929, DOI 10.1016/j.wneu.2019.01.211
   Godel T, 2018, ANN NEUROL, V83, P854, DOI 10.1002/ana.25191
   Gripp KW, 2017, CLIN GENET, V92, P540, DOI 10.1111/cge.13013
   Gugel I, 2018, FRONT NEUROL, V9, DOI 10.3389/fneur.2018.00733
   Halliday D, 2019, CLIN GENET, V96, P151, DOI 10.1111/cge.13551
   Halliday D, 2017, J MED GENET, V54, P657, DOI 10.1136/jmedgenet-2017-104519
   Huang V, 2018, OTOL NEUROTOL, V39, P632, DOI 10.1097/MAO.0000000000001781
   Jayanetti V, 2018, J CLIN NEUROSCI, V50, P262, DOI 10.1016/j.jocn.2018.01.012
   Johnston JJ, 2018, GENET MED, V20, P1175, DOI 10.1038/gim.2017.249
   Jordan JT, 2018, MEDICINE, V97, DOI 10.1097/MD.0000000000009717
   Kalamarides M, 2018, J NEURO-ONCOL, V136, P605, DOI 10.1007/s11060-017-2690-7
   Kehrer-Sawatzki H, 2018, HUM GENET, V137, P543, DOI 10.1007/s00439-018-1909-9
   Kehrer-Sawatzki H, 2018, MOL GENET GENOM MED, V6, P627, DOI 10.1002/mgg3.412
   King AT, 2018, NEUROSURGERY, V83, P193, DOI 10.1093/neuros/nyx374
   King AT, 2018, NEUROSURGERY, V83, P38, DOI 10.1093/neuros/nyx368
   Kruyt IJ, 2018, J NEUROSURG, V128, P49, DOI 10.3171/2016.9.JNS161463
   Lascelles K, 2018, DEV MED CHILD NEUROL, V60, P1285, DOI 10.1111/dmcn.13920
   Linder C, 2019, FAM CANCER, V18, P97, DOI 10.1007/s10689-018-0084-4
   Louvrier C, 2018, NEURO-ONCOLOGY, V20, P917, DOI 10.1093/neuonc/noy009
   North Hannah J D, 2018, Adv Otorhinolaryngol, V81, P93, DOI 10.1159/000485526
   Painter SL, 2019, J NEURO-OPHTHALMOL, V39, P44, DOI 10.1097/WNO.0000000000000675
   Pathmanaban ON, 2017, JAMA NEUROL, V74, P1123, DOI 10.1001/jamaneurol.2017.1406
   Maria PLS, 2019, NEUROSURGERY, V85, P550, DOI 10.1093/neuros/nyy407
   Santoro C, 2019, NEUROL SCI, V40, P1475, DOI 10.1007/s10072-019-3728-8
   Smith MJ, 2017, NEUROLOGY, V88, P87, DOI 10.1212/WNL.0000000000003418
   Sverak P, 2019, OTOLARYNG HEAD NECK, V160, P526, DOI 10.1177/0194599818809085
   Vitte J, 2017, NAT COMMUN, V8, DOI 10.1038/s41467-017-00346-5
   Yamamoto GL, 2015, J MED GENET, V52, P413, DOI 10.1136/jmedgenet-2015-103018
NR 39
TC 8
Z9 12
U1 0
U2 5
PU LIPPINCOTT WILLIAMS & WILKINS
PI PHILADELPHIA
PA TWO COMMERCE SQ, 2001 MARKET ST, PHILADELPHIA, PA 19103 USA
SN 1040-8746
EI 1531-703X
J9 CURR OPIN ONCOL
JI Curr. Opin. Oncol.
PD NOV
PY 2019
VL 31
IS 6
BP 562
EP 567
DI 10.1097/CCO.0000000000000579
PG 6
WC Oncology
WE Science Citation Index Expanded (SCI-EXPANDED)
SC Oncology
GA KC6QV
UT WOS:000507300700014
PM 31425178
OA Green Submitted
DA 2023-08-27
ER

PT J
AU Kim, TW
   Jung, TY
   Jung, S
   Kim, IY
   Moon, KS
   Jeong, EH
AF Kim, Tae-Wan
   Jung, Tae-Young
   Jung, Shin
   Kim, In-Young
   Moon, Kyung-Sub
   Jeong, Eun-Hui
TI Unusual Radiologic Findings and Pathologic Growth Patterns on Choroid
   Plexus Papillomas
SO JOURNAL OF KOREAN NEUROSURGICAL SOCIETY
LA English
DT Article
DE Choroid plexus papilloma; Complications; Pathology; Radiology
ID TUMORS; NEOPLASMS
AB Objective : Choroid plexus papillomas (CPPs) are generally regarded as benign tumors with typical radiologic and pathologic findings. However, they sometimes have unusual findings. We have analyzed radiologic findings and pathologic growth patterns on CPPs.
   Methods : The study group included 5 male and 5 female patients (age range, 3 months to 58 years : median, 29 years). The study group included 3 pediatric and 7 adult patients. All patients underwent surgery; 9 patients had a gross total resection and 1 patient had a subtotal resection. We analyzed the radiologic findings (location, size, mottle-like appearance, enhancement, calcifications, and hydrocephalus) and pathologic growth patterns (typical papillary, papillary and solid, and papillary and tubular).
   Results : The median follow-up duration was 21.3 months (range, 4-47.8 months). There were no recurrences after initial treatment. All patients had benign CPPs. Pediatric CPPs were 3.2 cm masses (range, 2.7-4 cm) with homogeneous enhancement and a mottle-like appearance, which pathologically showed the papillary growth pattern. Hydrocephalus was present in all pediatric patients. Postoperatively, subdural hygroma had occurred in two patients. In adults, CPPs were located in the fourth ventricle in 6 patients and suprasellar area in 1 patient. The size varied from 0.5-4.2 cm. Hydrocephalus and calcifications occurred in 3 and 4 patients, respectively. Three patients showed the heterogeneous enhancement without a mottle-like appearance and pathologically showed combined papillary and solid growth in 2 patients and papillary and tubular growth in one. Postoperatively, two patients with large masses had injuries of the brainstem and underwent shunt procedures for aggravation of hydrocephalus.
   Conclusion : CPPs may show unusual radiologic findings, which preoperatively give the difficulty to be differentiated from other tumors. CPPs with unusual radiologic findings showed the combined pathologic growth patterns.
C1 [Kim, Tae-Wan; Jung, Tae-Young; Jung, Shin; Kim, In-Young; Moon, Kyung-Sub] Chonnam Natl Univ, Hwasun Hosp & Med Sch, Dept Neurosurg, Res Inst Med Sci, Kwangju, South Korea.
   [Jeong, Eun-Hui] Chonnam Natl Univ, Hwasun Hosp & Med Sch, Dept Pathol, Res Inst Med Sci, Kwangju, South Korea.
C3 Chonnam National University; Chonnam National University
RP Jung, TY (通讯作者)，Chonnam Natl Univ, Hwasun Hosp & Med Sch, Dept Neurosurg, 222 Suyang Ro, Hwasun Eup 519763, Hwasun, South Korea.
EM jung-ty@chonnam.ac.kr
CR COATES TL, 1989, RADIOLOGY, V173, P81, DOI 10.1148/radiology.173.1.2781035
   ELLENBOGEN RG, 1989, NEUROSURGERY, V25, P327, DOI 10.1227/00006123-198909000-00001
   Gaudio RM, 1998, CLIN NEUROL NEUROSUR, V100, P165, DOI 10.1016/S0303-8467(98)00033-X
   Gupta N, 2003, NEUROSURG CLIN N AM, V14, P621, DOI 10.1016/S1042-3680(03)00058-5
   Gyure KA, 2000, MODERN PATHOL, V13, P638, DOI 10.1038/modpathol.3880111
   HAMMACK JE, 1999, TXB UNCOMMON CANC, P335
   Ikota H, 2011, BRAIN TUMOR PATHOL, V28, P215, DOI 10.1007/s10014-011-0024-6
   Jeibmann A, 2006, J NEUROPATH EXP NEUR, V65, P1069, DOI 10.1097/01.jnen.0000240464.26005.90
   KAHN EA, 1952, J NEUROSURG, V9, P59, DOI 10.3171/jns.1952.9.1.0059
   Kumar R, 2005, CHILD NERV SYST, V21, P138, DOI 10.1007/s00381-004-0993-4
   MCGIRR SJ, 1988, J NEUROSURG, V69, P843, DOI 10.3171/jns.1988.69.6.0843
   Menon G, 2010, NEUROL INDIA, V58, P429, DOI 10.4103/0028-3886.66455
   Okuyama Tohru, 1995, Neurologia Medico-Chirurgica, V35, P442, DOI 10.2176/nmc.35.442
   PAULUS W, 1990, ACTA NEUROPATHOL, V80, P635, DOI 10.1007/BF00307632
   Pencalet P, 1998, J NEUROSURG, V88, P521, DOI 10.3171/jns.1998.88.3.0521
   Sarkar C, 1999, SURG NEUROL, V52, P37, DOI 10.1016/S0090-3019(99)00049-X
   SILVER AJ, 1982, RADIOLOGY, V145, P71, DOI 10.1148/radiology.145.1.7122900
   Suh D Y, 2001, Neurosurg Focus, V10, pE4, DOI 10.3171/foc.2001.10.6.5
   Wolff JEA, 2002, BRIT J CANCER, V87, P1086, DOI 10.1038/sj.bjc.6600609
NR 19
TC 1
Z9 1
U1 0
U2 2
PU KOREAN NEUROSURGICAL SOC
PI SEOUL
PA BLDG B, #402, 27, CHILPAE-RO, JUNG-GU, SEOUL, 04511, SOUTH KOREA
SN 2005-3711
EI 1598-7876
J9 J KOREAN NEUROSURG S
JI J. Korean. Neurosurg. Soc.
PD MAY
PY 2012
VL 51
IS 5
BP 272
EP 275
DI 10.3340/jkns.2012.51.5.272
PG 4
WC Clinical Neurology; Surgery
WE Science Citation Index Expanded (SCI-EXPANDED)
SC Neurosciences & Neurology; Surgery
GA 972BZ
UT WOS:000306252800005
PM 22792423
OA Green Published, gold
DA 2023-08-27
ER

PT J
AU Franco-Perez, J
   Montes, S
   Sanchez-Hernandez, J
   Ballesteros-Zebadua, P
AF Franco-Perez, Javier
   Montes, Sergio
   Sanchez-Hernandez, Josue
   Ballesteros-Zebadua, Paola
TI Whole-brain irradiation differentially modifies neurotransmitters levels
   and receptors in the hypothalamus and the prefrontal cortex
SO RADIATION ONCOLOGY
LA English
DT Article
DE Whole brain irradiation; Amino acids; Neurotransmitters; Prefrontal
   cortex; Hypothalamus; GABAa; GABAb; NR1; NR2A
ID FRACTIONATED STEREOTACTIC RADIOTHERAPY; LATERAL HYPOTHALAMUS; CRANIAL
   IRRADIATION; YOUNG-ADULT; RADIATION; GLUTAMATE; MEMORY; MODEL; GABA;
   EXPRESSION
AB Background Whole-brain radiotherapy is a primary treatment for brain tumors and brain metastasis, but it also induces long-term undesired effects. Since cognitive impairment can occur, research on the etiology of secondary effects has focused on the hippocampus. Often overlooked, the hypothalamus controls critical homeostatic functions, some of which are also susceptible after whole-brain radiotherapy. Therefore, using whole-brain irradiation (WBI) in a rat model, we measured neurotransmitters and receptors in the hypothalamus. The prefrontal cortex and brainstem were also analyzed since they are highly connected to the hypothalamus and its regulatory processes. Methods Male Wistar rats were exposed to WBI with 11 Gy (Biologically Effective Dose = 72 Gy). After 1 month, we evaluated changes in gamma-aminobutyric acid (GABA), glycine, taurine, aspartate, glutamate, and glutamine in the hypothalamus, prefrontal cortex, and brainstem according to an HPLC method. Ratios of Glutamate/GABA and Glutamine/Glutamate were calculated. Through Western Blott analysis, we measured the expression of GABAa and GABAb receptors, and NR1 and NR2A subunits of NMDA receptors. Changes were analyzed comparing results with sham controls using the non-parametric Mann-Whitney U test (p < 0.05). Results WBI with 11 Gy induced significantly lower levels of GABA, glycine, taurine, aspartate, and GABAa receptor in the hypothalamus. Also, in the hypothalamus, a higher Glutamate/GABA ratio was found after irradiation. In the prefrontal cortex, WBI induced significant increases of glutamine and glutamate, Glutamine/Glutamate ratio, and increased expression of both GABAa receptor and NMDA receptor NR1 subunit. The brainstem showed no statistically significant changes after irradiation. Conclusion Our findings confirm that WBI can affect rat brain regions differently and opens new avenues for study. After 1 month, WBI decreases inhibitory neurotransmitters and receptors in the hypothalamus and, conversely, increases excitatory neurotransmitters and receptors in the prefrontal cortex. Increments in Glutamate/GABA in the hypothalamus and Glutamine/Glutamate in the frontal cortex indicate a neurochemical imbalance. Found changes could be related to several reported radiotherapy secondary effects, suggesting new prospects for therapeutic targets.
C1 [Franco-Perez, Javier; Sanchez-Hernandez, Josue] INNN, Lab Physiol Reticular Format, Natl Inst Neurol & Neurosurg, Insurgentes Sur 3877, Mexico City 14269, DF, Mexico.
   [Montes, Sergio] INNN, Lab Neurochem, Natl Inst Neurol & Neurosurg, Insurgentes Sur 3877, Mexico City 14269, DF, Mexico.
   [Ballesteros-Zebadua, Paola] INNN, Lab Med Phys, Natl Inst Neurol & Neurosurg, Insurgentes Sur 3877, Mexico City 14269, DF, Mexico.
RP Ballesteros-Zebadua, P (通讯作者)，INNN, Lab Med Phys, Natl Inst Neurol & Neurosurg, Insurgentes Sur 3877, Mexico City 14269, DF, Mexico.
EM paolabaze@gmail.com
RI Montes, Sergio/AAU-1004-2020; Ballesteros-Zebadua, Paola/AAU-1040-2020;
   Franco-Pérez, Javier/U-9257-2018
OI Montes, Sergio/0000-0002-0138-0784; Ballesteros-Zebadua,
   Paola/0000-0003-1263-2163; Franco-Pérez, Javier/0000-0001-9670-8502;
   Sanchez Hernandez, Josue Denichi/0000-0002-5293-9242
FU Mexican Council of Science CONACyT-Mexico (Fondo sectorial de
   investigacion para la educacion) [CB-258296]
FX This work was supported by the Mexican Council of Science CONACyT-Mexico
   (Fondo sectorial de investigacion para la educacion) Grant No.
   CB-258296.
CR Acharya MM, 2016, FRONT MOL NEUROSCI, V9, DOI 10.3389/fnmol.2016.00042
   Alquisiras-Burgos I, 2020, EXP NEUROL, V330, DOI 10.1016/j.expneurol.2020.113353
   Amorini AM, 2017, J CELL MOL MED, V21, P530, DOI 10.1111/jcmm.12998
   Balentova S, 2017, NEUROTOXICOLOGY, V60, P70, DOI 10.1016/j.neuro.2017.03.005
   Ballesteros-Zebadua P, 2014, INT J RADIAT BIOL, V90, P142, DOI 10.3109/09553002.2014.859767
   Ballesteros-Zebadua P, 2012, CNS NEUROL DISORD-DR, V11, P937, DOI 10.2174/1871527311201070937
   Bannai Makoto, 2012, Front Neurol, V3, P61, DOI 10.3389/fneur.2012.00061
   BRANN DW, 1995, NEUROENDOCRINOLOGY, V61, P213, DOI 10.1159/000126843
   Buller KM, 2003, STRESS, V6, P11, DOI 10.1080/1025389031000092313
   Chen CR, 2019, LIFE SCI, V231, DOI 10.1016/j.lfs.2019.116584
   Chiu Kin, 2007, J Vis Exp, P269, DOI 10.3791/269
   Dong XX, 2009, ACTA PHARMACOL SIN, V30, P379, DOI 10.1038/aps.2009.24
   Duvilanski BH, 2003, CHRONOBIOL INT, V20, P271, DOI 10.1081/CBI-120018577
   Fan XW, 2019, MED DOSIM, V44, P130, DOI 10.1016/j.meddos.2018.04.004
   Fike JR, 2011, REV NEUROL-FRANCE, V167, P746, DOI 10.1016/j.neurol.2011.07.005
   Finlay JM, 2015, BRAIN RES, V1600, P70, DOI 10.1016/j.brainres.2014.10.037
   Follin C, 2016, CURR TREAT OPTION ON, V17, DOI 10.1007/s11864-016-0426-0
   Forbes ME, 2013, RADIAT RES, V180, P326, DOI 10.1667/RR3313.1
   Gan HY, 2019, J NEUROPHYSIOL, V121, P298, DOI 10.1152/jn.00581.2018
   Gondi V, 2013, INT J RADIAT ONCOL, V85, P348, DOI 10.1016/j.ijrobp.2012.11.031
   Gunn BG, 2015, FRONT NEUROENDOCRIN, V36, P28, DOI 10.1016/j.yfrne.2014.06.001
   HEFFNER TG, 1980, PHARMACOL BIOCHEM BE, V13, P453, DOI 10.1016/0091-3057(80)90254-3
   Iwata Y, 2008, PLOS ONE, V3, DOI 10.1371/journal.pone.0002283
   Kawai N, 2015, NEUROPSYCHOPHARMACOL, V40, P1405, DOI 10.1038/npp.2014.326
   Lee SH, 2017, BRAIN STRUCT FUNCT, V222, P2345, DOI 10.1007/s00429-016-1345-3
   Liang CD, 2008, NEUROSCI LETT, V439, P250, DOI 10.1016/j.neulet.2008.05.046
   Lyoo IK, 2009, ARCH GEN PSYCHIAT, V66, P878, DOI 10.1001/archgenpsychiatry.2009.86
   Ma CY, 2019, MED SCI MONITOR, V25, P9392, DOI 10.12659/MSM.917537
   Maciejak P, 2008, BRAIN RES, V1187, P184, DOI 10.1016/j.brainres.2007.10.010
   Marty VN, 2014, RADIAT RES, V182, P653, DOI 10.1667/RR13647.1
   Matsumoto Y, 2001, EUR J PHARMACOL, V430, P283, DOI 10.1016/S0014-2999(01)01374-7
   MCBAIN CJ, 1994, PHYSIOL REV, V74, P723, DOI 10.1152/physrev.1994.74.3.723
   MCCORMICK DA, 1989, J NEUROPHYSIOL, V62, P1018, DOI 10.1152/jn.1989.62.5.1018
   Mehta P, 2019, BMC CANCER, V19, DOI 10.1186/s12885-019-6431-5
   Meister B, 2007, PHYSIOL BEHAV, V92, P263, DOI 10.1016/j.physbeh.2007.05.021
   Montag C, 2008, PLOS ONE, V3, DOI 10.1371/journal.pone.0003890
   Montay-Gruel P, 2017, RADIOTHER ONCOL, V124, P365, DOI 10.1016/j.radonc.2017.05.003
   Montes S, 2003, NEUROCHEM RES, V28, P911, DOI 10.1023/A:1023279527545
   Moore ED, 2014, RADIAT RES, V181, P21, DOI 10.1667/RR13475.1
   Mukherjee A, 2006, J CLIN ENDOCR METAB, V91, P2520, DOI 10.1210/jc.2005-2491
   Murphy BEP, 2004, PSYCHONEUROENDOCRINO, V29, P245, DOI 10.1016/S0306-4530(03)00026-X
   PANULALEHTO E, 1992, N-S ARCH PHARMACOL, V346, P57, DOI 10.1007/BF00167571
   Paxinos G, 1998, RAT BRAIN IN STEREOTAXIC COORDINATES, FOURTH ED., pix
   Petrovich GD, 2018, FRONT SYST NEUROSCI, V12, DOI 10.3389/fnsys.2018.00014
   Peyrovian B, 2019, PROG NEURO-PSYCHOPH, V92, P387, DOI 10.1016/j.pnpbp.2019.02.001
   Popoli M, 2012, NAT REV NEUROSCI, V13, P22, DOI 10.1038/nrn3138
   Regis J, 1996, STEREOT FUNCT NEUROS, V66, P29, DOI 10.1159/000099698
   Reppucci CJ, 2016, BRAIN STRUCT FUNCT, V221, P2937, DOI 10.1007/s00429-015-1081-0
   Robinson ICAF, 2001, J ENDOCRINOL, V169, P519, DOI 10.1677/joe.0.1690519
   Roth C, 2001, KLIN PADIATR, V213, P239, DOI 10.1055/s-2001-16854
   SCHEIBEL J, 1984, BRAIN RES BULL, V13, P49, DOI 10.1016/0361-9230(84)90007-8
   SHEKHAR A, 1993, BRAIN RES, V627, P9, DOI 10.1016/0006-8993(93)90742-6
   Shi L, 2006, RADIAT RES, V166, P892, DOI 10.1667/RR0588.1
   Shirayama Y, 2010, NEUROIMAGE, V49, P2783, DOI 10.1016/j.neuroimage.2009.10.031
   Steinvorth S, 2003, RADIOTHER ONCOL, V69, P177, DOI 10.1016/S0167-8140(03)00204-4
   Szymusiak R, 2008, ANN NY ACAD SCI, V1129, P275, DOI 10.1196/annals.1417.027
   Tallet AV, 2012, RADIAT ONCOL, V7, DOI 10.1186/1748-717X-7-77
   Tobinaga M, 2019, J CLIN NEUROSCI, V64, P106, DOI 10.1016/j.jocn.2019.03.044
   Todorovic A, 2005, ANN NY ACAD SCI, V1048, P369, DOI 10.1196/annals.1342.041
   Tofilon PJ, 2000, RADIAT RES, V153, P357, DOI 10.1667/0033-7587(2000)153[0357:TROTCN]2.0.CO;2
   Tome WA, 2015, SCI REP-UK, V5, DOI 10.1038/srep14384
   Torner L, 2016, FRONT ENDOCRINOL, V7, DOI 10.3389/fendo.2016.00025
   Wong E, 2016, ANN PALLIAT MED, V5, P253, DOI 10.21037/apm.2016.09.01
   Wu PH, 2012, PLOS ONE, V7, DOI 10.1371/journal.pone.0037677
NR 64
TC 6
Z9 6
U1 2
U2 10
PU BMC
PI LONDON
PA CAMPUS, 4 CRINAN ST, LONDON N1 9XW, ENGLAND
EI 1748-717X
J9 RADIAT ONCOL
JI Radiat. Oncol.
PD DEC 23
PY 2020
VL 15
IS 1
AR 269
DI 10.1186/s13014-020-01716-y
PG 13
WC Oncology; Radiology, Nuclear Medicine & Medical Imaging
WE Science Citation Index Expanded (SCI-EXPANDED)
SC Oncology; Radiology, Nuclear Medicine & Medical Imaging
GA PA5ZP
UT WOS:000595713700001
PM 33228731
OA Green Published, Green Submitted, gold
DA 2023-08-27
ER

PT J
AU Cimpean, AM
   Raica, M
   Encica, S
   Cornea, R
   Bocan, V
AF Cimpean, Anca Maria
   Raica, Marius
   Encica, Svetlana
   Cornea, Remus
   Bocan, Viorica
TI Immunohistochemical expression of vascular endothelial growth factor A
   (VEGF), and its receptors (VEGFR1, 2) in normal and pathologic
   conditions of the human thymus
SO ANNALS OF ANATOMY-ANATOMISCHER ANZEIGER
LA English
DT Article
DE human thymus; VEGF; VEGFR 1 and 2; epithelial cells; thymoma
ID PERMEABILITY FACTOR; PROGNOSTIC VALUE; CELLS SECRETE; FACTOR-C; CANCER;
   ANGIOGENESIS; CORPUSCLES
AB Vascular endothelial growth factor A (VEGF-A) is an angiogenic growth factor that is a primary stimulant of the vascularization of solid tumors. In the tumor microenvironment, an upregulation of both VEGF and its receptors occurs, leading to a high concentration of occupied receptors on tumor vascular endothelium. Also, VEGF is involved in the development of the normal vascular network of the thymus. Little is known about VEGF expression in normal. and malignant thymic tissue. Our purpose was to study the pattern and localization of VEGF expression in benign conditions of the thymus and thymoma to determine a possible correlation with VEGF receptors VEGFR1, VEGFR2 and microvascular density. All, cases were positive for VEGF and VEGFR1, 2 in the epithelial cells, in a cytoplasmic, granular pattern. In the normal thymus, there were positive epithelial. cells with subcapsular distribution and Hassall's corpuscle epithelial cells. In acute thymic involution, the positive fields were correlated with dilation and stasis of blood vessels and lymphocyte depletion. Rare positive cells were found in other types of involution; the myasthenic thymus showed an intense and diffuse reaction in lymphoid follicles of the medulla. A strong reaction for VEGF was observed in type B3 thymomas in neoplastic epithelial cells, normal endothelial cells, plasma within the blood vessels and focally in the stroma adjacent to the tumor. Receptors for VEGF were positive in neoplastic epithelial cells and endothelium. We hypothesized that VEGF acts as an immunoregulatory factor in the normal thymus and as proangiogenic and autocrine factor in thymomas. (C) 2008 Elsevier GmbH. All rights reserved.
C1 [Cimpean, Anca Maria; Raica, Marius; Bocan, Viorica] Victor Babes Univ Med & Pharm, Dept Histol, Timisoara 300041, Romania.
   [Encica, Svetlana] Niculae Stancioiu Heart Inst, Dept Pathol, Cluj Napoca, Romania.
   [Cornea, Remus] Clin Hosp 1, Dept Pathol, Timisoara, Romania.
C3 Victor Babes University of Medicine & Pharmacy, Timisoara; Nicolae
   Stancioiu Heart Institute
RP Raica, M (通讯作者)，Victor Babes Univ Med & Pharm, Dept Histol, Eftimie Murgu Sq 2, Timisoara 300041, Romania.
EM raica@umft.ro
RI Cimpean, Anca Maria/C-4094-2011; Raica, Marius L/C-5512-2011
OI Cimpean, Anca Maria/0000-0002-9530-022X; 
CR [Anonymous], 1999, HISTOLOGICAL TYPING
   Blackburn CC, 2004, NAT REV IMMUNOL, V4, P278, DOI 10.1038/nri1331
   de Gramont A, 2006, SEMIN ONCOL, V33, pS42, DOI 10.1053/j.seminoncol.2006.10.006
   DVORAK HF, 1995, AM J PATHOL, V146, P1029
   Fan F, 2005, ONCOGENE, V24, P2647, DOI 10.1038/sj.onc.1208246
   FERRARA N, 1989, BIOCHEM BIOPH RES CO, V161, P851, DOI 10.1016/0006-291X(89)92678-8
   Fukata S, 2005, CANCER-AM CANCER SOC, V103, P931, DOI 10.1002/cncr.20887
   Galizia G, 2004, CLIN CANCER RES, V10, P3490, DOI 10.1158/1078-0432.CCR-0960-03
   Green MML, 2007, INT J RADIAT ONCOL, V67, P84, DOI 10.1016/j.ijrobp.2006.08.077
   Hale Laura P, 2004, Ann Diagn Pathol, V8, P50, DOI 10.1016/j.anndiagpath.2003.11.006
   Hicklin DJ, 2005, J CLIN ONCOL, V23, P1011, DOI 10.1200/JCO.2005.06.081
   Huh JI, 2005, ONCOGENE, V24, P790, DOI 10.1038/sj.onc.1208221
   Joory K. D., 2006, Lymphatic Research and Biology, V4, P73, DOI 10.1089/lrb.2006.4.73
   Kiseleva EP, 2005, B EXP BIOL MED+, V139, P576, DOI 10.1007/s10517-005-0349-4
   Kostopoulos I, 2006, BREAST CANCER RES TR, V96, P251, DOI 10.1007/s10549-005-9062-2
   Ljungberg BJ, 2006, BJU INT, V98, P661, DOI 10.1111/j.1464-410X.2006.06387.x
   Lungu GF, 2007, INT J ONCOL, V30, P45
   Masood R, 2001, BLOOD, V98, P1904, DOI 10.1182/blood.V98.6.1904
   Miyata Y, 2006, CLIN CANCER RES, V12, P800, DOI 10.1158/1078-0432.CCR-05-1284
   Muller SM, 2005, P NATL ACAD SCI USA, V102, P10587, DOI 10.1073/pnas.0502752102
   Ochs Ann-Margaret, 2004, Clin Colorectal Cancer, V4, P262, DOI 10.3816/CCC.2004.n.025
   Ohm JE, 2003, BLOOD, V101, P4878, DOI 10.1182/blood-2002-07-1956
   Papadopoulos A, 2005, IRMA L MATH THE PHYS, V6
   Pufe T, 2005, ANN ANAT, V187, P461, DOI 10.1016/j.aanat.2005.06.008
   Raica M, 2006, ANN ANAT, V188, P345, DOI 10.1016/j.aanat.2006.01.012
   Reinders MEJ, 2003, J CLIN INVEST, V112, P1655, DOI 10.1172/JCI200317712
   Sasaki H, 2001, SURG TODAY, V31, P1038, DOI 10.1007/s005950170021
   SENGER DR, 1983, SCIENCE, V219, P983, DOI 10.1126/science.6823562
   Shibuya M, 2006, J BIOCHEM MOL BIOL, V39, P469
   SHIFREN JL, 1994, J CLIN ENDOCR METAB, V79, P316, DOI 10.1210/jc.79.1.316
   Stalmans I, 2003, NAT MED, V9, P173, DOI 10.1038/nm819
   Strohmeyer D, 2004, ANTICANCER RES, V24, P1797
   Takahashi Y, 2007, CLIN CANCER RES, V13, P187, DOI 10.1158/1078-0432.CCR-06-1408
   Tomita M, 2002, J THORAC CARDIOV SUR, V124, P493, DOI 10.1067/mtc.2002.124389
   Watanabe N, 2005, NATURE, V436, P1181, DOI 10.1038/nature03886
NR 35
TC 56
Z9 58
U1 0
U2 9
PU ELSEVIER GMBH
PI MUNICH
PA HACKERBRUCKE 6, 80335 MUNICH, GERMANY
SN 0940-9602
EI 1618-0402
J9 ANN ANAT
JI Ann. Anat.-Anat. Anz.
PY 2008
VL 190
IS 3
BP 238
EP 245
DI 10.1016/j.aanat.2007.05.003
PG 8
WC Anatomy & Morphology
WE Science Citation Index Expanded (SCI-EXPANDED)
SC Anatomy & Morphology
GA 326ML
UT WOS:000257663400005
PM 18356031
DA 2023-08-27
ER

PT J
AU Ottenhausen, M
   Rumalla, K
   La Corte, E
   Alalade, A
   Nair, P
   Forbes, J
   Ben Nsir, A
   Schwartz, TH
AF Ottenhausen, Malte
   Rumalla, Kavelin
   La Corte, Emanuele
   Alalade, Andrew
   Nair, Prakash
   Forbes, Jonathan
   Ben Nsir, Atef
   Schwartz, Theodore H.
TI Treatment strategies for craniopharyngiomas
SO JOURNAL OF NEUROSURGICAL SCIENCES
LA English
DT Review
DE Craniopharyngioma; Endoscopy; Therapy; Surgery
ID ENDOSCOPIC ENDONASAL APPROACH; CRANIAL BASE; SKULL BASE; SUPRASELLAR
   CRANIOPHARYNGIOMAS; PEDIATRIC CRANIOPHARYNGIOMAS; TRANSSPHENOIDAL
   APPROACH; INTRATHECAL FLUORESCEIN; SURGICAL-MANAGEMENT; RESECTION;
   CLASSIFICATION
AB Craniopharyniomas arise from the sellar region and are particularly challenging because of their close proximity to critical neurovascular structures, including cranial nerves, brainstem, internal carotid arteries, posterior cerebral arteries, hypothalamus, and the pituitary gland. The tumors are benign on histology but can cause serious symptoms by compression of surrounding vital structures. While radical surgery and gross total resection (GTR) remains the first line treatment, choosing the optimal surgical approach is critical for the minimization of complications and postoperative morbidity. The extended endoscopic endonasal approach (EEEA) offers a direct route towards the sellar and suprasellar regions and has proven to be a safe and effective for GTR, with lower rates of complications and postoperative morbidity than open transcranial approaches. However, traditional transcranial approaches remain relevant in tumors with significant lateral extension. Radiotherapy can be considered in cases of subtotal resection (STR) or if surgery is not possible, although progressive growth of cysts with neurological deterioration has been demonstrated no infrequently. Newly developed chemotherapy for papillary craniopharygniomas might expand treatment options in the future.
C1 [Ottenhausen, Malte; Rumalla, Kavelin; La Corte, Emanuele; Alalade, Andrew; Nair, Prakash; Forbes, Jonathan; Ben Nsir, Atef; Schwartz, Theodore H.] Weill Cornell Med Coll, Dept Neurol Surg, New York, NY USA.
C3 Cornell University; Weill Cornell Medicine
RP Schwartz, TH (通讯作者)，Weill Cornell Med, Dept Neurol Surg, 525 East 68th St Box 99, New York, NY 10065 USA.
EM schwarh@med.cornell.edu
RI Schwartz, Theodore/AAK-3320-2020; La Corte, Emanuele/F-1194-2016;
   Ottenhausen, Malte/Z-4121-2019; Kavelin Rumalla, Neurosurgery
   PGY-1/AAS-6131-2021; Alalade, Andrew/Y-9744-2019; Ben Nsir,
   Atef/H-7935-2016
OI La Corte, Emanuele/0000-0003-3752-8629; Ottenhausen,
   Malte/0000-0003-0797-1101; Kavelin Rumalla, Neurosurgery
   PGY-1/0000-0002-2063-9587; Alalade, Andrew/0000-0002-5601-0502; Ben
   Nsir, Atef/0000-0002-8539-6360
CR ADAMSON TE, 1990, J NEUROSURG, V73, P12, DOI 10.3171/jns.1990.73.1.0012
   Banczerowski P, 2007, J NEUROSURG, V107, P178, DOI 10.3171/JNS-07/07/0178
   Banu MA, 2014, NEUROSURGERYV S2, V10, P93
   Banu MA, 2014, OPER NEUROSURG, V10, P273, DOI 10.1227/NEU.0000000000000252
   BARTLETT JR, 1971, BRAIN, V94, P725, DOI 10.1093/brain/94.4.725
   Bunin GR, 1998, J NEUROSURG, V89, P547, DOI 10.3171/jns.1998.89.4.0547
   Campbell PG, 2010, NEUROSURG FOCUS, V28, DOI 10.3171/2010.1.FOCUS09292
   Cappabianca P, 2008, ADV TECH STAND NEURO, V33, P151, DOI 10.1007/978-3-211-72283-1_4
   Cavallo LM, 2009, J NEUROSURG, V111, P578, DOI 10.3171/2009.2.JNS081026
   Ceylan S, 2009, NEUROSURG REV, V32, P309, DOI 10.1007/s10143-009-0201-9
   Choi SH, 2007, CLIN RADIOL, V62, P453, DOI 10.1016/j.crad.2006.12.001
   CROTTY TB, 1995, J NEUROSURG, V83, P206, DOI 10.3171/jns.1995.83.2.0206
   de Divitiis E, 2007, NEUROSURGERY, V60, P46, DOI 10.1227/01.NEU.0000249211.89096.25
   Dehdashti AR, 2009, NEUROSURGERY, V64, P677, DOI 10.1227/01.NEU.0000339121.20101.85
   Dhandapani S, 2017, J NEUROSURG, V126, P418, DOI 10.3171/2016.1.JNS152238
   Du C, 2016, CHILD NERV SYST, V32, P1523, DOI 10.1007/s00381-016-3050-1
   Du C, 2016, WORLD NEUROSURG, V90, P454, DOI 10.1016/j.wneu.2016.03.002
   Eldevik OP, 1996, AM J NEURORADIOL, V17, P1427
   Elliott RE, 2010, J NEUROSURG-PEDIATR, V5, P30, DOI 10.3171/2009.7.PEDS09215
   Fahlbusch R, 2008, ACTA NEUROCHIR, V150, P1213, DOI 10.1007/s00701-008-0137-9
   Frank G, 2006, NEUROSURGERY, V59, P75, DOI 10.1227/01.NEU.0000219897.98238.A3
   Gabel BC, 2017, WORLD NEUROSURG, V98, P381, DOI 10.1016/j.wneu.2016.10.134
   Garcia-Navarro V, 2013, WORLD NEUROSURG, V80, P563, DOI 10.1016/j.wneu.2011.08.034
   Gardner PA, 2008, J NEUROSURG, V109, P6, DOI 10.3171/JNS/2008/109/7/0006
   Gentili F., 2009, NEUROSURGERY, V64, P87
   HOFFMAN HJ, 1992, J NEUROSURG, V76, P47, DOI 10.3171/jns.1992.76.1.0047
   Hopper N, 2006, J PEDIATR ENDOCR MET, V19, P325
   Jane JA, 2010, NEUROSURG FOCUS, V28, DOI 10.3171/2010.1.FOCUS09319
   Karavitaki N, 2005, CLIN ENDOCRINOL, V62, P397, DOI 10.1111/j.1365-2265.2005.02231.x
   Karavitaki N, 2006, ENDOCR REV, V27, P371, DOI 10.1210/er.2006-0002
   Kassam AB, 2008, J NEUROSURG, V108, P715, DOI 10.3171/JNS/2008/108/4/0715
   Kawamata T, 2002, ACTA NEUROCHIR, V144, P1221, DOI 10.1007/s00701-002-1022-6
   Komotar RJ, 2012, WORLD NEUROSURG, V77, P329, DOI 10.1016/j.wneu.2011.07.011
   Koral K, 2006, ACTA RADIOL, V47, P494, DOI 10.1080/02841850600557133
   Laufer I, 2007, J NEUROSURG, V106, P400, DOI 10.3171/jns.2007.106.3.400
   Leng LZ, 2008, NEUROSURGERY, V62, P342, DOI [10.1227/01.NEU.0000312720.93685.17, 10.1227/01.neu.0000326017.84315.1f]
   Leng LZ, 2012, NEUROSURGERY, V70, P110, DOI 10.1227/NEU.0b013e31822e8ffc
   Liu JK, 2016, NEUROSURG FOCUS, V41, DOI 10.3171/2016.9.FOCUS16284
   Louis DN, 2016, ACTA NEUROPATHOL, V131, P803, DOI 10.1007/s00401-016-1545-1
   Pascual JM, 2014, NEUROCIRUGIA, V25, P154, DOI 10.1016/j.neucir.2014.04.002
   Martinez-Gutierrez J C, 2016, NEUROSURG FOCUS, V41, pE2
   McCrea HJ, 2016, J CHILD NEUROL, V31, P1367, DOI 10.1177/0883073815620671
   Moussazadeh N, 2016, NEUROSURG FOCUS, V41, DOI 10.3171/2016.9.FOCUS16299
   Omay SB, 2018, J NEUROSURG, V129, P642, DOI 10.3171/2017.6.JNS163188
   Patel KS, 2015, J NEUROSURG, V123, P571, DOI 10.3171/2014.12.JNS141591
   Placantonakis DG, 2007, NEUROSURGERY, V61, P161, DOI 10.1227/01.NEU.0000279993.65459.7B
   Prabhu V, 2015, CUREUS J MED SCIENCE, V7, DOI 10.7759/cureus.305
   Puget S, 2007, J NEUROSURG, V106, P3, DOI 10.3171/ped.2007.106.1.3
   Samii M, 1991, Zentralbl Neurochir, V52, P17
   SartorettiSchefer S, 1997, AM J NEURORADIOL, V18, P77
   Shuman AG, 2007, NEUROSURGERY, V60, pE1
   Shuman Andrew G, 2007, Neurosurgery, V60, pE780
   Sofela AA, 2014, NEUROSURGERY, V75, P306, DOI 10.1227/NEU.0000000000000380
   Tabaee A, 2007, OTOLARYNG HEAD NECK, V137, P316, DOI 10.1016/j.otohns.2006.11.012
   YASARGIL MG, 1990, J NEUROSURG, V73, P3, DOI 10.3171/jns.1990.73.1.0003
   Zhang C, 2017, AM J CLIN ONCOL
NR 56
TC 6
Z9 6
U1 0
U2 10
PU EDIZIONI MINERVA MEDICA
PI TURIN
PA CORSO BRAMANTE 83-85 INT JOURNALS DEPT., 10126 TURIN, ITALY
SN 0390-5616
EI 1827-1855
J9 J NEUROSURG SCI
JI J. Neurosurg. Sci.
PD FEB
PY 2019
VL 63
IS 1
BP 83
EP 87
DI 10.23736/S0390-5616.17.04171-6
PG 5
WC Clinical Neurology; Surgery
WE Science Citation Index Expanded (SCI-EXPANDED)
SC Neurosciences & Neurology; Surgery
GA HP7EV
UT WOS:000461851300009
PM 28869375
DA 2023-08-27
ER

PT J
AU Nicastro, N
   Ranza, E
   Antonarakis, SE
   Horvath, J
AF Nicastro, Nicolas
   Ranza, Emmanuelle
   Antonarakis, Stylianos E.
   Horvath, Judit
TI Pure Progressive Ataxia and Palatal Tremor (PAPT) Associated with a New
   Polymerase Gamma (POLG) Mutation
SO CEREBELLUM
LA English
DT Article
DE Ataxia; Cerebellar disorders; Mitochondrial disorders; Polymerase gamma
ID HYPERTROPHIC OLIVARY DEGENERATION; GENE
AB Progressive ataxia with palatal tremor (PAPT) is a syndrome caused by cerebellar and brainstem lesions involving the dentato-rubro-olivary tract and associated with hypertrophic olivary degeneration. Etiologies include acquired posterior fossa lesions (e.g. tumors, superficial siderosis, and inflammatory diseases) and genetic disorders, such as glial fibrillary acidic protein (GFAP) and polymerase gamma (POLG) mutations. We describe the case of a 52-year-old man who developed pure progressive ataxia and palatal tremor. Genetic analysis has shown that he is compound heterozygote for a known pathogenic (W748S) and a novel POLG variant (I1185N). Patients with POLG recessive mutations usually manifest a more complex clinical picture, including polyneuropathy and epilepsy; our case emphasizes the need to consider a genetic origin in a seemingly sporadic and pure PAPT.
C1 [Nicastro, Nicolas; Horvath, Judit] Univ Hosp Geneva, Div Neurol, Dept Clin Neurosci, 4 Rue Gabrielle Perret Gentil, CH-1205 Geneva, Switzerland.
   [Ranza, Emmanuelle; Antonarakis, Stylianos E.] Univ Hosp Geneva, Div Med Genet, Geneva, Switzerland.
   [Antonarakis, Stylianos E.] Univ Geneva, Dept Genet Med & Dev, Geneva, Switzerland.
   [Antonarakis, Stylianos E.] Univ Geneva, Inst Genet & Genom Geneva, iGE3, Geneva, Switzerland.
C3 University of Geneva; University of Geneva; University of Geneva;
   University of Geneva
RP Horvath, J (通讯作者)，Univ Hosp Geneva, Div Neurol, Dept Clin Neurosci, 4 Rue Gabrielle Perret Gentil, CH-1205 Geneva, Switzerland.
EM judit.horvath@hcuge.ch
RI Antonarakis, Stylianos E/N-8866-2014; Nicastro, Nicolas/AAB-7317-2020
OI Antonarakis, Stylianos E/0000-0001-8907-5823; Nicastro,
   Nicolas/0000-0002-5836-0792
FU Geberit Foundation; Synapsy NCCR of the Swiss National Science
   Foundation
FX Prof. S.E. Antonarakis reports no disclosure relevant to the manuscript.
   He received funding from Geberit Foundation and the Synapsy NCCR of the
   Swiss National Science Foundation
CR Arkadir D, 2015, NEUROLOGY, V84, pe59, DOI 10.1212/WNL.0000000000001287
   Goyal M, 2000, AM J NEURORADIOL, V21, P1073
   Hakonen AH, 2005, AM J HUM GENET, V77, P430, DOI 10.1086/444548
   Horvath R, 2006, BRAIN, V129, P1674, DOI 10.1093/brain/awl088
   Kinghorn KJ, 2013, J NEUROL, V260, P3, DOI 10.1007/s00415-012-6564-9
   Montassir H, 2014, BRAIN DEV
   Rouzier C, 2014, EUR J HUM GENET, V22, P542, DOI 10.1038/ejhg.2013.171
   Samuel M, 2004, BRAIN, V127, P1252, DOI 10.1093/brain/awh137
   Synofzik M, 2012, CEREBELLUM, V11, P1002, DOI 10.1007/s12311-012-0378-2
NR 9
TC 13
Z9 13
U1 0
U2 1
PU SPRINGER
PI NEW YORK
PA 233 SPRING ST, NEW YORK, NY 10013 USA
SN 1473-4222
EI 1473-4230
J9 CEREBELLUM
JI Cerebellum
PD DEC
PY 2016
VL 15
IS 6
BP 829
EP 831
DI 10.1007/s12311-015-0749-6
PG 3
WC Neurosciences
WE Science Citation Index Expanded (SCI-EXPANDED)
SC Neurosciences & Neurology
GA EB7BC
UT WOS:000387539000016
PM 26607151
DA 2023-08-27
ER

PT J
AU Katoh, M
   Katch, M
AF Katoh, M
   Katch, M
TI Identification and characterization of human DAPPER1 and DAPPER2 genes
   in silico
SO INTERNATIONAL JOURNAL OF ONCOLOGY
LA English
DT Article
DE bioinformatics; human genome; WNT; Dishevelled
ID HUMAN GASTRIC-CANCER; TCF SIGNALING PATHWAY; NECROSIS-FACTOR-ALPHA;
   WNT8B MESSENGER-RNA; MOLECULAR-CLONING; UP-REGULATION; BETA-ESTRADIOL;
   MCF-7 CELLS; POSITIVE REGULATOR; DOWN-REGULATION
AB WNT signals play key roles in carcinogenesis and embryogenesis through the specification of cell fate and polarity. Dishevelled (DVL) proteins are WNT signaling molecules implicated in beta-catenin pathway and PCP pathway. Xenopus Dapper and Frodo are Dvl-binding proteins, showing 89.8% total-amino-acid identity. Here, we identified and characterized human homologs of Xenopus Dapper and Frodo using bioinformatics. Human DAPPER1 gene was located within human genome draft sequence NT_025892.9 (nucleotide position 39378960-39387891 in the forward orientation), and human DAPPER2 gene within NT_007302.10 (nucleotide position 660279-672480 in the reverse orientation). DAPPER1 (799-amino-acids) and DAPPER2 (774-amino-acids) showed 28.8% total-amino-acid identity. Seven DAPPER homologous (DAPH) domains, including DAPH2 (leucine zipper), DAPH3 (serine rich) and DAPH7 (PDZ binding), were conserved between DAPPER1 and DAPPER2. Phylogenetic analysis of vertebrate Dapper proteins revealed that Xenopus Dapper and Frodo are orthologs of human DAPPER1 DAPPER1 mRNA was expressed in amnion, fetal brain, eye, heart, adult brain medulla, gastric cancer (signet ring cell features), RER+ colon tumor, acute lymphoblastic leukemia, germ cell tumor, chondrosarcoma, and parathyroid tumor. DAPPER2 mRNA was expressed in placenta, genitourinary tract tumor, and endometrial adenocarcinoma. DAPPER1 and DAPPER2 genes were mapped to human chromosome 14q22.3 and 6q27, respectively. Human chromosome 14q22.3 is deleted in astrocytoma, while human chromosome 6q27 is deleted in breast, ovarian, and gastric cancer. Based on evolutionary and functional conservation of WNT signaling molecules as well as human chromosomal localization, DAPPER1 and DAPPER2 genes are predicted to be potent cancer-associated genes.
C1 1Natl Canc Ctr, Res Inst, Div Genet, Genet & Cell Biol Sect,Chuo Ku, Tokyo 1040045, Japan.
   M&M Med Bioinformat, Narashino, Chiba 2750022, Japan.
RP Katoh, M (通讯作者)，1Natl Canc Ctr, Res Inst, Div Genet, Genet & Cell Biol Sect,Chuo Ku, Tsukiji 5 Chome, Tokyo 1040045, Japan.
EM mkatoh@ncc.go.jp
CR Carvalho B, 2001, CANCER GENET CYTOGEN, V131, P54, DOI 10.1016/S0165-4608(01)00514-3
   Cheyette BNR, 2002, DEV CELL, V2, P449, DOI 10.1016/S1534-5807(02)00140-5
   Gloy J, 2002, NAT CELL BIOL, V4, P351, DOI 10.1038/ncb784
   Hu J, 2002, BRIT J CANCER, V87, P218, DOI 10.1038/sj.bjc.6600430
   Katoh M, 2003, INT J MOL MED, V11, P383
   Katoh M, 2000, BIOCHEM BIOPH RES CO, V275, P209, DOI 10.1006/bbrc.2000.3252
   Katoh M, 2003, INT J MOL MED, V11, P249
   Katoh M, 2003, INT J MOL MED, V11, P111
   Katoh M, 2002, INT J MOL MED, V10, P677
   Katoh M, 2002, INT J MOL MED, V9, P585
   Katoh M, 2002, INT J MOL MED, V9, P153
   Katoh M, 2002, INT J MOL MED, V9, P221
   Katoh M, 2002, INT J ONCOL, V20, P373
   Katoh M, 2001, BIOCHEM BIOPH RES CO, V289, P1093, DOI 10.1006/bbrc.2001.6076
   Katoh M, 2002, INT J ONCOL, V20, P977
   Katoh M, 2002, INT J MOL MED, V10, P11
   Katoh M, 2002, INT J ONCOL, V20, P993
   Katoh M, 2002, INT J ONCOL, V20, P1197
   Katoh M, 2001, INT J MOL MED, V8, P657
   Katoh M, 2001, INT J ONCOL, V19, P963
   Katoh M, 1996, ONCOGENE, V13, P873
   Katoh M, 2002, INT J MOL MED, V10, P683
   Katoh M, 2001, INT J ONCOL, V19, P977
   Katoh M, 2002, INT J ONCOL, V21, P1269
   Katoh M, 2002, INT J MOL MED, V9, P579
   Kirikoshi H, 2002, INT J ONCOL, V21, P895
   Kirikoshi H, 2002, INT J MOL MED, V10, P507
   Kirikoshi H, 2002, INT J ONCOL, V20, P777
   Kirikoshi H, 2002, INT J ONCOL, V20, P1183
   Kirikoshi H, 2002, INT J ONCOL, V20, P571
   Kirikoshi H, 2001, INT J ONCOL, V19, P1221
   Kirikoshi H, 2001, INT J MOL MED, V8, P651
   Kirikoshi H, 2001, INT J ONCOL, V19, P997
   Kirikoshi H, 2001, INT J ONCOL, V19, P779
   Kirikoshi H, 2001, INT J ONCOL, V19, P533
   Kirikoshi H, 2001, INT J ONCOL, V19, P111
   Kirikoshi H, 2001, INT J ONCOL, V19, P767
   Kirikoshi H, 1999, BIOCHEM BIOPH RES CO, V264, P955, DOI 10.1006/bbrc.1999.1612
   Kirikoshi H, 2000, BIOCHEM BIOPH RES CO, V271, P8, DOI 10.1006/bbrc.2000.2578
   Kirikoshi H, 2001, BIOCHEM BIOPH RES CO, V283, P798, DOI 10.1006/bbrc.2001.4855
   Kirikoshi H, 2001, INT J ONCOL, V19, P947
   Koike J, 1999, BIOCHEM BIOPH RES CO, V262, P39, DOI 10.1006/bbrc.1999.1161
   Koike J, 2000, BIOCHEM BIOPH RES CO, V269, P103, DOI 10.1006/bbrc.2000.2241
   Liu Y, 2002, ONCOGENE, V21, P387, DOI 10.1038/sj.onc.1205067
   Minaguchi T, 1999, DNA Res, V6, P131, DOI 10.1093/dnares/6.2.131
   Qu XY, 1998, DNA SEQUENCE, V9, P189, DOI 10.3109/10425179809105206
   Rodriguez C, 2000, GENE CHROMOSOME CANC, V27, P76, DOI 10.1002/(SICI)1098-2264(200001)27:1<76::AID-GCC10>3.0.CO;2-E
   Sagara N, 2000, CANCER RES, V60, P5959
   Sagara N, 2001, BIOCHEM BIOPH RES CO, V282, P750, DOI 10.1006/bbrc.2001.4634
   Sagara N, 1998, BIOCHEM BIOPH RES CO, V252, P117, DOI 10.1006/bbrc.1998.9607
   Saitoh T, 2002, INT J ONCOL, V20, P343
   Saitoh T, 2002, INT J ONCOL, V20, P999
   Saitoh T, 2002, INT J ONCOL, V20, P577
   Saitoh T, 2002, INT J ONCOL, V20, P117
   Saitoh T, 2002, INT J ONCOL, V20, P785
   Saitoh T, 2002, INT J MOL MED, V10, P345
   Saitoh T, 2001, INT J ONCOL, V19, P1187
   Saitoh T, 2001, INT J ONCOL, V19, P311
   Saitoh T, 2001, INT J ONCOL, V19, P105
   Saitoh T, 2001, INT J ONCOL, V19, P123
   Saitoh T, 2001, BIOCHEM BIOPH RES CO, V281, P815, DOI 10.1006/bbrc.2001.4421
   Saitoh T, 2001, INT J ONCOL, V18, P959
   Saitoh T, 2001, INT J ONCOL, V18, P991
   Saitoh T, 2001, INT J ONCOL, V19, P347
   Saitoh T, 2001, BIOCHEM BIOPH RES CO, V284, P1168, DOI 10.1006/bbrc.2001.5105
   Spiegelman V, 2002, ONCOGENE, V21, P856, DOI 10.1038/sj.onc.1205132
   Spiegelman VS, 2002, J BIOL CHEM, V277, P36624, DOI 10.1074/jbc.M204524200
   Terasaki H, 2002, INT J MOL MED, V9, P107
   Tokuhara M, 1998, BIOCHEM BIOPH RES CO, V243, P622, DOI 10.1006/bbrc.1998.8143
NR 69
TC 143
Z9 150
U1 1
U2 1
PU SPANDIDOS PUBL LTD
PI ATHENS
PA POB 18179, ATHENS, 116 10, GREECE
SN 1019-6439
EI 1791-2423
J9 INT J ONCOL
JI Int. J. Oncol.
PD APR
PY 2003
VL 22
IS 4
BP 907
EP 913
PG 7
WC Oncology
WE Science Citation Index Expanded (SCI-EXPANDED)
SC Oncology
GA 655RE
UT WOS:000181565800027
PM 12632086
DA 2023-08-27
ER

PT J
AU Krisht, KM
   Palmer, CA
   Osborn, AG
   Couldwell, WT
AF Krisht, Khaled M.
   Palmer, Cheryl A.
   Osborn, Anne G.
   Couldwell, William T.
TI Giant ecchordosis physaliphora in an adolescent girl
SO JOURNAL OF NEUROSURGERY-PEDIATRICS
LA English
DT Article
DE ecchordosis physaliphora; cerebrospinal fluid fistula; intradural
   chordoma; transsphenoidal; notochord; clivus; MIB-1 index; oncology
ID OF-THE-LITERATURE; RARE SYMPTOMATIC PRESENTATION; INTRADURAL CHORDOMA;
   EXTRAOSSEOUS CHORDOMA; SURGICAL-MANAGEMENT; BONE INVOLVEMENT;
   HEMORRHAGE; SECONDARY
AB The authors describe a rare case of giant ecchordosis physaliphora (EP) in a 16-year-old female patient who presented with diplopia. Magnetic resonance imaging of the brain with Gd contrast revealed a 3.0 x 1.7 x 1.8-cm nonenhancing, extraaxial epidural mass along the dorsal aspect of the clivus that was T2 hyperintense and T1 isointense with intermediate signal on diffusion sequences. Resection via a transnasal transsphenoidal approach to the ventral clival wall resulted in a stable tumor size with no evidence of interval growth after 30 months. Although this case features a strictly extradural EP, this tumor more commonly occurs in the subdural space and requires differentiation from intradural chordoma. Unlike EP, intradural chordoma may enhance with Gd contrast, is more likely to be associated with cranial nerve palsies and brainstem symptoms, and will occasionally have an elevated MIB-1 index. In this paper the authors highlight the different possible midline locations for both EP and chordoma, the difficulty in distinguishing between intradural giant EP and intradural chordoma, and the potential occurrence of these lesions in young people despite their typically slow rate of growth, while also underscoring the need for further investigation into the tumors' cytogenetic behavior.
C1 [Krisht, Khaled M.; Couldwell, William T.] Univ Utah, Dept Neurosurg, Clin Neurosci Ctr, Salt Lake City, UT 84132 USA.
   [Palmer, Cheryl A.] Univ Utah, Dept Pathol, Salt Lake City, UT 84132 USA.
   [Osborn, Anne G.] Univ Utah, Dept Radiol, Salt Lake City, UT 84132 USA.
C3 Utah System of Higher Education; University of Utah; Utah System of
   Higher Education; University of Utah; Utah System of Higher Education;
   University of Utah
RP Couldwell, WT (通讯作者)，Univ Utah, Dept Neurosurg, 175 N Med Dr East, Salt Lake City, UT 84132 USA.
EM neuropub@hsc.utah.edu
RI Palmer, Cheryl A/H-4074-2011
OI Palmer, Cheryl/0000-0001-6088-9161
CR Adamek D, 2011, NEUROL NEUROCHIR POL, V45, P169
   Akimoto J, 1996, NEUROL SURG TOKYO, V24, P1021
   Alkan O, 2009, TURK NEUROSURG, V19, P293
   Alli A, 2008, SKULL BASE-INTERD AP, V18, P395, DOI 10.1055/s-0028-1087221
   Burger PC, 2002, SURG PATHOLOGY NERVO
   Cha ST, 2002, MINIM INVAS NEUROSUR, V45, P36, DOI 10.1055/s-2002-23584
   Ciarpaglini R, 2009, NEUROSURGERY, V64, P387, DOI 10.1227/01.NEU.0000337064.57270.F0
   CONGDON CC, 1952, AM J PATHOL, V28, P793
   Dow GR, 2003, CHILD NERV SYST, V19, P188, DOI 10.1007/s00381-002-0707-8
   Erdem E, 2003, RADIOGRAPHICS, V23, P995, DOI 10.1148/rg.234025176
   FASANOTTI A, 1955, Riv Anat Patol Oncol, V10, P1
   Fracasso T, 2008, INT J LEGAL MED, V122, P225, DOI 10.1007/s00414-007-0192-4
   Gonzalez-Martinez JA, 2002, SKULL BASE-INTERD AP, V12, P155, DOI 10.1055/s-2002-33462
   HO KL, 1985, CLIN NEUROPATHOL, V4, P77
   KATAYAMA Y, 1991, J NEUROSURG, V75, P976, DOI 10.3171/jns.1991.75.6.0976
   Lantos P, 2002, GREENFIELDS NEUROPAT, P767
   Ling SS, 2007, OTOL NEUROTOL, V28, P931
   MACDONALD RL, 1990, CAN J NEUROL SCI, V17, P420, DOI 10.1017/S0317167100031000
   MACDONALD RL, 1990, NEUROSURGERY, V26, P515
   MAPSTONE TB, 1983, J NEUROSURG, V59, P535, DOI 10.3171/jns.1983.59.3.0535
   Matsuno A, 1997, HUM PATHOL, V28, P714, DOI 10.1016/S0046-8177(97)90181-7
   Mehnert F, 2004, AM J NEURORADIOL, V25, P1851
   Ng SH, 1998, BRIT J RADIOL, V71, P329, DOI 10.1259/bjr.71.843.9616246
   Nishigaya K, 1998, J NEUROSURG, V88, P764, DOI 10.3171/jns.1998.88.4.0764
   Rodriguez L, 1999, NEUROPATHOLOGY, V19, P336, DOI 10.1046/j.1440-1789.1999.d01-7.x
   Rotondo M, 2007, J NEUROL NEUROSUR PS, V78, P647, DOI 10.1136/jnnp.2006.109561
   SARASA JL, 1991, HISTOPATHOLOGY, V18, P273, DOI 10.1111/j.1365-2559.1991.tb00840.x
   Sassin JF, 1975, HDB CLIN NEUROLOGY, V18, P151
   Srinivasan Ashok, 2008, Radiology, V247, P585, DOI 10.1148/radiol.2472050101
   STAM FC, 1982, EUR NEUROL, V21, P90, DOI 10.1159/000115460
   Stewart MJ, 1923, J NEUROL PSYCHOPATHO, V4, P218
   Takeyama J, 2006, PATHOLOGY, V38, P599, DOI 10.1080/00313020601023948
   TASHIRO T, 1994, NEURORADIOLOGY, V36, P313, DOI 10.1007/BF00593269
   Toda H, 1998, J NEUROSURG, V89, P830, DOI 10.3171/jns.1998.89.5.0830
   Watanabe Akira, 1994, Neurologia Medico-Chirurgica, V34, P448, DOI 10.2176/nmc.34.448
   WOLFE JT, 1987, CLIN NEUROPATHOL, V6, P98
   WYATT RB, 1971, J NEUROSURG, V34, P672, DOI 10.3171/jns.1971.34.5.0672
   YUHI F, 1986, Neurological Surgery, V14, P547
NR 38
TC 17
Z9 18
U1 0
U2 4
PU AMER ASSOC NEUROLOGICAL SURGEONS
PI ROLLING MEADOWS
PA 5550 MEADOWBROOK DRIVE, ROLLING MEADOWS, IL 60008 USA
SN 1933-0707
EI 1933-0715
J9 J NEUROSURG-PEDIATR
JI J. Neurosurg.-Pediatr.
PD OCT
PY 2013
VL 12
IS 4
BP 328
EP 333
DI 10.3171/2013.5.PEDS1395
PG 6
WC Clinical Neurology; Pediatrics; Surgery
WE Science Citation Index Expanded (SCI-EXPANDED)
SC Neurosciences & Neurology; Pediatrics; Surgery
GA 225LO
UT WOS:000324964600004
PM 23909619
DA 2023-08-27
ER

PT J
AU Mount, CW
   Majzner, RG
   Sundaresh, S
   Arnold, EP
   Kadapakkam, M
   Haile, S
   Labanieh, L
   Hulleman, E
   Woo, PJ
   Rietberg, SP
   Vogel, H
   Monje, M
   Mackall, CL
AF Mount, Christopher W.
   Majzner, Robbie G.
   Sundaresh, Shree
   Arnold, Evan P.
   Kadapakkam, Meena
   Haile, Samuel
   Labanieh, Louai
   Hulleman, Esther
   Woo, Pamelyn J.
   Rietberg, Skyler P.
   Vogel, Hannes
   Monje, Michelle
   Mackall, Crystal L.
TI Potent antitumor efficacy of anti-GD2 CAR T cells in H3-K27M(+) diffuse
   midline gliomas
SO NATURE MEDICINE
LA English
DT Article
ID CENTRAL-NERVOUS-SYSTEM; HISTONE H3.3; ANTIGEN; MUTATIONS; IMMUNOTHERAPY;
   GLIOBLASTOMA; SUBGROUPS; REMISSION; ANTIBODY; TUMORS
AB Diffuse intrinsic pontine glioma (DIPG) and other diffuse midline gliomas (DMGs) with mutated histone H3 K27M (H3-K27M)(1-5) are aggressive and universally fatal pediatric brain cancers(6). Chimeric antigen receptor (CAR)-expressing T cells have mediated impressive clinical activity in B cell malignancies(7-10), and recent results suggest benefit in central nervous system malignancies(11-13). Here, we report that patient-derived H3-K27M-mutant glioma cell cultures exhibit uniform, high expression of the disialoganglioside GD2. Anti-GD2 CAR T cells incorporating a 4-1BBz costimulatory domain(14) demonstrated robust antigen-dependent cytokine generation and killing of DMG cells in vitro. In five independent patient-derived H3-K27M(+) DMG orthotopic xenograft models, systemic administration of GD2-targeted CAR T cells cleared engrafted tumors except for a small number of residual GD2(lo) glioma cells. To date, GD2-targeted CAR T cells have been well tolerated in clinical trials(15-17). Although GD2-targeted CAR T cell administration was tolerated in the majority of mice bearing orthotopic xenografts, peritumoral neuroinflammation during the acute phase of antitumor activity resulted in hydrocephalus that was lethal in a fraction of animals. Given the precarious neuroanatomical location of midline gliomas, careful monitoring and aggressive neurointensive care management will be required for human translation. With a cautious multidisciplinary clinical approach, GD2-targeted CAR T cell therapy for H3-K27M(+) diffuse gliomas of pons, thalamus and spinal cord could prove transformative for these lethal childhood cancers.
C1 [Mount, Christopher W.; Sundaresh, Shree; Arnold, Evan P.; Woo, Pamelyn J.; Vogel, Hannes; Monje, Michelle] Stanford Univ, Sch Med, Dept Neurol, Stanford, CA 94305 USA.
   [Mount, Christopher W.] Stanford Univ, Med Scientist Training Program, Stanford, CA 94305 USA.
   [Mount, Christopher W.] Stanford Univ, Neurosci Program, Stanford, CA 94305 USA.
   [Majzner, Robbie G.; Kadapakkam, Meena; Haile, Samuel; Labanieh, Louai; Rietberg, Skyler P.; Vogel, Hannes; Monje, Michelle; Mackall, Crystal L.] Stanford Univ, Sch Med, Dept Pediat, Stanford, CA 94305 USA.
   [Labanieh, Louai] Stanford Univ, Dept Bioengn, Stanford, CA 94305 USA.
   [Hulleman, Esther] Vrije Univ Amsterdam, Med Ctr, Dept Pediat Oncol, Amsterdam, Netherlands.
   [Vogel, Hannes; Monje, Michelle] Stanford Univ, Sch Med, Dept Neurosurg, Stanford, CA 94305 USA.
   [Vogel, Hannes; Monje, Michelle] Stanford Univ, Sch Med, Dept Pathol, Stanford, CA 94305 USA.
   [Monje, Michelle; Mackall, Crystal L.] Stanford Univ, Sch Med, Stanford Canc Inst, Stanford, CA 94305 USA.
   [Monje, Michelle] Stanford Univ, Sch Med, Stanford Inst Stem Cell & Regenerat Med, Stanford, CA 94305 USA.
   [Mackall, Crystal L.] Stanford Univ, Sch Med, Dept Med, Stanford, CA 94305 USA.
C3 Stanford University; Stanford University; Stanford University; Stanford
   University; Stanford University; Vrije Universiteit Amsterdam; Stanford
   University; Stanford University; Stanford Cancer Institute; Stanford
   University; Stanford University; Stanford University
RP Monje, M (通讯作者)，Stanford Univ, Sch Med, Dept Neurol, Stanford, CA 94305 USA.; Monje, M; Mackall, CL (通讯作者)，Stanford Univ, Sch Med, Dept Pediat, Stanford, CA 94305 USA.; Monje, M (通讯作者)，Stanford Univ, Sch Med, Dept Neurosurg, Stanford, CA 94305 USA.; Monje, M (通讯作者)，Stanford Univ, Sch Med, Dept Pathol, Stanford, CA 94305 USA.; Monje, M; Mackall, CL (通讯作者)，Stanford Univ, Sch Med, Stanford Canc Inst, Stanford, CA 94305 USA.; Monje, M (通讯作者)，Stanford Univ, Sch Med, Stanford Inst Stem Cell & Regenerat Med, Stanford, CA 94305 USA.; Mackall, CL (通讯作者)，Stanford Univ, Sch Med, Dept Med, Stanford, CA 94305 USA.
EM mmonje@stanford.edu; cmackall@stanford.edu
RI Hulleman, Esther/AAD-7073-2021
OI Sundaresh, Shree/0000-0003-4507-1032; Monje,
   Michelle/0000-0002-3547-237X; Mount, Christopher/0000-0003-1635-2492;
   Vogel, Otto Hannes/0000-0002-0960-3508; Hulleman,
   Esther/0000-0001-9256-947X
FU Stand Up To Cancer-St. Baldrick's-National Cancer Institute Pediatric
   Dream Team Translational Cancer Research Grant; National Institute of
   Neurological Disorders and Stroke [F31NS098554, R01NS092597]; Abbie's
   Army Foundation; Unravel Pediatric Cancer; Maiy's Miracle Foundation;
   Stella S. Jones Foundation; McKenna Claire Foundation; Alex's Lemonade
   Stand Foundation; Stanford University Cancer Immunotherapy Program;
   Izzy's Infantry Foundation; Cure Starts Now Foundation; DIPG
   Collaborative; Lyla Nsouli Foundation; Declan Gloster Memorial Fund; N8
   Foundation; Fly a Kite Foundation; Liwei Wang Research Fund; Virginia
   and D.K. Ludwig Fund for Cancer Research; Sam Jeffers Foundation;
   Michael Mosier DEFEAT DIPG Foundation; ChadTough Foundation; Reller
   Family Research Fund; Child Health Research Institute at Stanford and
   SPARK program; Anne T. and Robert M. Bass Endowed Faculty Scholarship in
   Pediatric Cancer and Blood Diseases
FX This work was supported by a Stand Up To Cancer-St. Baldrick's-National
   Cancer Institute Pediatric Dream Team Translational Cancer Research
   Grant (C.L.M.). Stand Up To Cancer is a program of the Entertainment
   Industry Foundation administered by the American Association for Cancer
   Research. C.L.M is a member of the Parker Institute for Cancer
   Immunotherapy, which supports the Stanford University Cancer
   Immunotherapy Program. The authors gratefully acknowledge support from
   the National Institute of Neurological Disorders and Stroke (F31NS098554
   to C.W.M. and R01NS092597 to M.M.), Abbie's Army Foundation (M.M.),
   Unravel Pediatric Cancer (M.M.), Maiy's Miracle Foundation (E.P.A.),
   Stella S. Jones Foundation (M.M.), McKenna Claire Foundation (M.M.),
   Alex's Lemonade Stand Foundation (M.M.), Izzy's Infantry Foundation
   (M.M.), The Cure Starts Now Foundation and DIPG Collaborative (M.M.),
   Lyla Nsouli Foundation (M.M.), Declan Gloster Memorial Fund (M.M.), N8
   Foundation (M.M.), Fly a Kite Foundation (M.M.), Liwei Wang Research
   Fund (M.M.), Virginia and D.K. Ludwig Fund for Cancer Research (M. M.
   and C.L.M.), Sam Jeffers Foundation (M.M.), Michael Mosier DEFEAT DIPG
   Foundation (M.M.), ChadTough Foundation (M.M.), Reller Family Research
   Fund, Child Health Research Institute at Stanford and SPARK program
   (M.M.) and the Anne T. and Robert M. Bass Endowed Faculty Scholarship in
   Pediatric Cancer and Blood Diseases (M.M.).
CR Ahmed N, 2017, JAMA ONCOL, V3, P1094, DOI 10.1001/jamaoncol.2017.0184
   Ali N, 2012, PLOS ONE, V7, DOI 10.1371/journal.pone.0044219
   Brinkman EK, 2014, NUCLEIC ACIDS RES, V42, DOI 10.1093/nar/gku936
   Brown CE, 2016, NEW ENGL J MED, V375, P2561, DOI 10.1056/NEJMoa1610497
   Buczkowicz P, 2014, NAT GENET, V46, P451, DOI 10.1038/ng.2936
   Davila ML, 2014, SCI TRANSL MED, V6, DOI 10.1126/scitranslmed.3008226
   Khuong-Quang DA, 2012, ACTA NEUROPATHOL, V124, P439, DOI 10.1007/s00401-012-0998-0
   Fry TJ, 2018, NAT MED, V24, P20, DOI 10.1038/nm.4441
   Gardner RA, 2017, BLOOD, V129, P3322, DOI 10.1182/blood-2017-02-769208
   Grasso CS, 2015, NAT MED, V21, P555, DOI 10.1038/nm.3855
   Gust J, 2017, CANCER DISCOV, V7, P1404, DOI 10.1158/2159-8290.CD-17-0698
   Haso W, 2013, BLOOD, V121, P1165, DOI 10.1182/blood-2012-06-438002
   Heczey A, 2017, MOL THER, V25, P2214, DOI 10.1016/j.ymthe.2017.05.012
   Hendel A, 2015, NAT BIOTECHNOL, V33, P985, DOI 10.1038/nbt.3290
   Hong JJ, 2010, CLIN CANCER RES, V16, P4892, DOI 10.1158/1078-0432.CCR-10-1507
   Horta ZP, 2016, IMMUNOTHERAPY-UK, V8, P1097, DOI 10.2217/imt-2016-0021
   Jena B, 2013, PLOS ONE, V8, DOI 10.1371/journal.pone.0057838
   Jones C, 2017, NEURO-ONCOLOGY, V19, P153, DOI 10.1093/neuonc/now101
   Kramer K, 2018, PEDIATR BLOOD CANCER, V65, DOI 10.1002/pbc.26754
   Kramer K, 2010, J NEURO-ONCOL, V97, P409, DOI 10.1007/s11060-009-0038-7
   Lee DW, 2015, LANCET, V385, P517, DOI 10.1016/S0140-6736(14)61403-3
   Lin GL, 2017, JOVE-J VIS EXP, DOI 10.3791/55360
   Long AH, 2016, CANCER IMMUNOL RES, V4, P869, DOI 10.1158/2326-6066.CIR-15-0230
   Long AH, 2015, NAT MED, V21, P581, DOI 10.1038/nm.3838
   Louis CU, 2011, BLOOD, V118, P6050, DOI 10.1182/blood-2011-05-354449
   Louis DN, 2016, ACTA NEUROPATHOL, V131, P803, DOI 10.1007/s00401-016-1545-1
   Louveau A, 2015, NATURE, V523, P337, DOI 10.1038/nature14432
   Lynn RC, 2015, BLOOD, V125, P3466, DOI 10.1182/blood-2014-11-612721
   Majzner RG, 2017, CANCER CELL, V31, P476, DOI 10.1016/j.ccell.2017.03.002
   Maude SL, 2014, NEW ENGL J MED, V371, P1507, DOI 10.1056/NEJMoa1407222
   Monje M, 2011, P NATL ACAD SCI USA, V108, P4453, DOI 10.1073/pnas.1101657108
   Nagaraja S, 2017, CANCER CELL, V31, P635, DOI 10.1016/j.ccell.2017.03.011
   O'Rourke DM, 2017, SCI TRANSL MED, V9, DOI 10.1126/scitranslmed.aaa0984
   Paugh BS, 2013, CANCER RES, V73, P6219, DOI 10.1158/0008-5472.CAN-13-1491
   Pule MA, 2008, NAT MED, V14, P1264, DOI 10.1038/nm.1882
   Qin EY, 2017, CELL, V170, P845, DOI 10.1016/j.cell.2017.07.016
   Schwartzentruber J, 2012, NATURE, V482, P226, DOI [10.1038/nature10833, 10.1007/s13311-012-0137-6]
   Sen G, 1998, J IMMUNOTHER, V21, P75, DOI 10.1097/00002371-199801000-00010
   SUZUKI K, 1965, J NEUROCHEM, V12, P629, DOI 10.1111/j.1471-4159.1965.tb04256.x
   Taylor KR, 2014, NAT GENET, V46, P457, DOI 10.1038/ng.2925
   Thomas S, 2016, PLOS ONE, V11, DOI 10.1371/journal.pone.0152196
   Chu VT, 2015, NAT BIOTECHNOL, V33, P543, DOI 10.1038/nbt.3198
   Walker AJ, 2017, MOL THER, V25, P2189, DOI 10.1016/j.ymthe.2017.06.008
   Wolchok JD, 2009, CLIN CANCER RES, V15, P7412, DOI 10.1158/1078-0432.CCR-09-1624
   Wu G, 2014, NAT GENET, V46, P444, DOI 10.1038/ng.2938
   Wu G, 2012, NAT GENET, V44, P251, DOI 10.1038/ng.1102
   Yu AL, 2010, NEW ENGL J MED, V363, P1324, DOI 10.1056/NEJMoa0911123
NR 47
TC 256
Z9 267
U1 6
U2 55
PU NATURE PUBLISHING GROUP
PI NEW YORK
PA 75 VARICK ST, 9TH FLR, NEW YORK, NY 10013-1917 USA
SN 1078-8956
EI 1546-170X
J9 NAT MED
JI Nat. Med.
PD MAY
PY 2018
VL 24
IS 5
BP 572
EP +
DI 10.1038/s41591-018-0006-x
PG 10
WC Biochemistry & Molecular Biology; Cell Biology; Medicine, Research &
   Experimental
WE Science Citation Index Expanded (SCI-EXPANDED)
SC Biochemistry & Molecular Biology; Cell Biology; Research & Experimental
   Medicine
GA GF7CY
UT WOS:000432126800013
PM 29662203
OA Green Accepted
DA 2023-08-27
ER

PT J
AU Corradi, JP
   Yang, CW
   Darnell, JC
   Dalmau, J
   Darnell, RB
AF Corradi, JP
   Yang, CW
   Darnell, JC
   Dalmau, J
   Darnell, RB
TI A post-transcriptional regulatory mechanism restricts expression of the
   paraneoplastic cerebellar degeneration antigen cdr2 to immune privileged
   tissues
SO JOURNAL OF NEUROSCIENCE
LA English
DT Article
DE paraneoplastic neurological disease; neuron-specific gene expression;
   translational regulation; immune privilege; cerebellar degeneration;
   leucine zipper protein
ID PURKINJE-CELL ANTIGENS; BLOOD-BRAIN-BARRIER; STIFF-MAN SYNDROME;
   MESSENGER-RNA; 5'-UNTRANSLATED REGION; TRANSLATIONAL CONTROL;
   BREAST-CANCER; LUNG-CANCER; PROTEIN; AUTOANTIBODIES
AB Paraneoplastic cerebellar degeneration (PCD) is believed to be an autoimmune disorder initiated by the ectopic expression of a neuron-specific protein in breast and ovarian tumors. PCD antisera was used previously to identify several cerebellar degeneration-related (cdr) genes encoding putative PCD antigens. We have found that the cdr2 gene, which encodes a cytoplasmic leucine zipper protein of unknown function, is expressed in PCD-associated tumors, whereas other cdr genes are not; thus, cdr2 encodes the PCD tumor antigen. To determine whether the expression pattern of cdr2 is consistent with its proposed role in PCD, we have isolated the mouse homolog and examined both the mRNA and protein distribution in adult tissues. We have found that cdr2 mRNA is expressed in almost all tissues, whereas the protein is expressed only in the brain and testis. Within the brain, both the cdr2 mRNA and immunoreactivity are confined primarily to neurons in the cerebellum and brainstem, the regions most affected in PCD. These results suggest first that the tissue-specific expression of cdr2 is regulated al a post-transcriptional level. Moreover, because the brain and testis are considered to be immune-privileged sites, the expression pattern of cdr2 is compatible with the autoimmune model of PCD pathogenesis.
C1 ROCKEFELLER UNIV, MOL NEUROONCOL LAB, NEW YORK, NY 10021 USA.
   MEM SLOAN KETTERING CANC CTR, DEPT NEUROL, NEW YORK, NY 10021 USA.
   MEM SLOAN KETTERING CANC CTR, COTZIAS LAB NEUROONCOL, NEW YORK, NY 10021 USA.
C3 Rockefeller University; Memorial Sloan Kettering Cancer Center; Memorial
   Sloan Kettering Cancer Center
RI Darnell, Robert B/B-9022-2008
OI Darnell, Robert B/0000-0002-5134-8088; Dalmau,
   Josep/0000-0001-5856-2813; Corradi, John/0000-0003-3456-4974
FU NIGMS NIH HHS [GM07982-12] Funding Source: Medline
CR ALTERMATT HJ, 1991, LAB INVEST, V65, P412
   ANDERSON NE, 1988, ANN NEUROL, V24, P559, DOI 10.1002/ana.410240413
   ANDERSON NE, 1988, NEUROLOGY, V38, P1391, DOI 10.1212/WNL.38.9.1391
   BELLGRAU D, 1995, NATURE, V377, P630, DOI 10.1038/377630a0
   BRADBURY MWB, 1984, FED PROC, V43, P186
   Buckanovich RJ, 1996, J NEUROSCI, V16, P1114
   BUCKANOVICH RJ, 1993, NEURON, V11, P657, DOI 10.1016/0896-6273(93)90077-5
   CHOMCZYNSKI P, 1987, ANAL BIOCHEM, V162, P156, DOI 10.1016/0003-2697(87)90021-2
   CUNNINGHAM J, 1986, NEUROLOGY, V36, P1163, DOI 10.1212/WNL.36.9.1163
   DALMAU J, 1990, ANN NEUROL, V27, P544, DOI 10.1002/ana.410270515
   DALMAU J, 1992, AM J PATHOL, V141, P881
   Darnell RB, 1996, P NATL ACAD SCI USA, V93, P4529, DOI 10.1073/pnas.93.10.4529
   DARNELL RB, 1993, LANCET, V341, P21, DOI 10.1016/0140-6736(93)92485-C
   DECAMILLI P, 1993, J EXP MED, V178, P2219, DOI 10.1084/jem.178.6.2219
   DROPCHO EJ, 1987, P NATL ACAD SCI USA, V84, P4552, DOI 10.1073/pnas.84.13.4552
   FATHALLAHSHAYKH H, 1991, P NATL ACAD SCI USA, V88, P3451, DOI 10.1073/pnas.88.8.3451
   FURNEAUX HM, 1990, NEW ENGL J MED, V322, P1844, DOI 10.1056/NEJM199006283222604
   GEBALLE AP, 1994, TRENDS BIOCHEM SCI, V19, P159, DOI 10.1016/0968-0004(94)90277-1
   GRIFFITH TS, 1995, SCIENCE, V270, P1189, DOI 10.1126/science.270.5239.1189
   HILL JR, 1992, J BIOL CHEM, V267, P21886
   IMATAKA H, 1994, J BIOL CHEM, V269, P20668
   JAECKLE KA, 1985, ANN NEUROL, V18, P592, DOI 10.1002/ana.410180513
   KOZAK M, 1991, J CELL BIOL, V115, P887, DOI 10.1083/jcb.115.4.887
   KOZAK M, 1991, J BIOL CHEM, V266, P19867
   KOZAK M, 1989, J CELL BIOL, V108, P229, DOI 10.1083/jcb.108.2.229
   LUQUE FA, 1991, ANN NEUROL, V29, P241, DOI 10.1002/ana.410290303
   MELEFORS O, 1993, BIOESSAYS, V15, P85, DOI 10.1002/bies.950150203
   NEWMAN LS, 1995, CELL, V82, P773, DOI 10.1016/0092-8674(95)90474-3
   OFARRELL PH, 1975, J BIOL CHEM, V250, P4007
   PETERSON K, 1992, NEUROLOGY, V42, P1931, DOI 10.1212/wnl.42.10.1931
   POLLACK IF, 1990, EXP NEUROL, V108, P114, DOI 10.1016/0014-4886(90)90017-M
   POSNER JB, 1990, RES P ARNMD, V68, P187
   RAO SM, 1993, J BIOL CHEM, V268, P22164
   SAKAI K, 1991, ANN NEUROL, V30, P738
   SAKAI K, 1993, ANN NEUROL, V33, P373, DOI 10.1002/ana.410330407
   Sambrook J., 1989, MOL CLONING LAB MANU
   SANGER F, 1977, P NATL ACAD SCI USA, V74, P7463
   SOLIMENA M, 1988, NEW ENGL J MED, V318, P1012, DOI 10.1056/NEJM198804213181602
   STREILEIN JW, 1993, CURR OPIN IMMUNOL, V5, P428, DOI 10.1016/0952-7915(93)90064-Y
   SZABO A, 1991, CELL, V67, P325, DOI 10.1016/0092-8674(91)90184-Z
   TOMIMOTO H, 1993, ACTA NEUROPATHOL, V86, P206, DOI 10.1007/BF00334892
   TSUKAMOTO T, 1989, ARCH NEUROL-CHICAGO, V46, P1225, DOI 10.1001/archneur.1989.00520470093033
   Verschuuren J, 1996, ACTA NEUROPATHOL, V91, P519, DOI 10.1007/s004010050460
NR 43
TC 81
Z9 87
U1 0
U2 1
PU SOC NEUROSCIENCE
PI WASHINGTON
PA 11 DUPONT CIRCLE, NW, STE 500, WASHINGTON, DC 20036 USA
SN 0270-6474
J9 J NEUROSCI
JI J. Neurosci.
PD FEB 15
PY 1997
VL 17
IS 4
BP 1406
EP 1415
PG 10
WC Neurosciences
WE Science Citation Index Expanded (SCI-EXPANDED)
SC Neurosciences & Neurology
GA WF083
UT WOS:A1997WF08300018
PM 9006982
DA 2023-08-27
ER

PT J
AU Kandabarau, S
   Leiz, J
   Krohn, K
   Winter, S
   Bedke, J
   Schwab, M
   Schaeffeler, E
   Edemir, B
AF Kandabarau, Siarhei
   Leiz, Janna
   Krohn, Knut
   Winter, Stefan
   Bedke, Jens
   Schwab, Matthias
   Schaeffeler, Elke
   Edemir, Bayram
TI Hypertonicity-Affected Genes Are Differentially Expressed in Clear Cell
   Renal Cell Carcinoma and Correlate with Cancer-Specific Survival
SO CANCERS
LA English
DT Article
DE gene signature; renal cancer; survival prediction
ID VHL
AB The heterogeneity of renal cell carcinoma (RCC) subtypes reflects the cell type of origin in the nephron, with consequences for therapy and prognosis. The transcriptional cues that determine segment-specific gene expression patterns are poorly understood. We recently showed that hypertonicity in the renal medulla regulates nephron-specific gene expression. Here, we analyzed a set of 223 genes, which were identified in the present study by RNA-Seq to be differentially expressed by hypertonicity, for the prediction of cancer-specific survival (CSS). Cluster analyses of these genes showed discrimination between tumor and non-tumor samples of clear cell RCC (ccRCC). Refinement of this gene signature to a four-gene score (OSM score) through statistical analyses enabled prediction of CSS in ccRCC patients of The Cancer Genome Atlas (TCGA) (n = 436) in univariate (HR = 4.1; 95% CI: 2.78-6.07; p = 4.39 x 10(-13)), and multivariate analyses including primary tumor (T); regional lymph node (N); distant metastasis (M); grading (G)(p = 2.3 x 10(-5)). The OSM score could be validated in an independent ccRCC study (n = 52) in univariate (HR = 1.29; 95% CI = 1.05-1.59; p = 0.011) and multivariate analyses (p = 0.016). Cell culture experiments using RCC cell lines demonstrated that the expression of the tumor suppressor ELF5 could be restored by hypertonicity. The innovation of our novel gene signature is that these genes are physiologically regulated only by hypertonicity, thereby providing the possibility to be targeted for therapy.
C1 [Kandabarau, Siarhei; Winter, Stefan; Schwab, Matthias; Schaeffeler, Elke] Dr Margarete Fischer Bosch Inst Clin Pharmacol, D-70376 Stuttgart, Germany.
   [Kandabarau, Siarhei; Winter, Stefan; Schaeffeler, Elke] Univ Tubingen, D-72074 Tubingen, Germany.
   [Leiz, Janna; Edemir, Bayram] Martin Luther Univ Halle Wittenberg, Dept Med Hematol & Oncol, D-06120 Halle, Saale, Germany.
   [Leiz, Janna] Max Delbruck Ctr Mol Med MDC, D-13125 Berlin, Germany.
   [Krohn, Knut] Univ Leipzig, Med Fak, Core Unit DNA Technol, D-04103 Leipzig, Germany.
   [Bedke, Jens] Univ Hosp Tubingen, Dept Urol, D-72076 Tubingen, Germany.
   [Bedke, Jens; Schwab, Matthias] German Canc Consortium DKTK, D-69120 Heidelberg, Germany.
   [Bedke, Jens; Schwab, Matthias] German Canc Res Ctr, D-69120 Heidelberg, Germany.
   [Schwab, Matthias] Univ Tubingen, Dept Clin Pharmacol, D-72076 Tubingen, Germany.
   [Schwab, Matthias] Univ Tubingen, Dept Pharm, D-72076 Tubingen, Germany.
   [Schwab, Matthias] Univ Tubingen, Dept Biochem, D-72076 Tubingen, Germany.
   [Schwab, Matthias; Schaeffeler, Elke] Univ Tubingen, IFIT Cluster Excellence EXC 2180, D-72076 Tubingen, Germany.
C3 Eberhard Karls University of Tubingen; Eberhard Karls University
   Hospital; Eberhard Karls University of Tubingen; Martin Luther
   University Halle Wittenberg; Helmholtz Association; Max Delbruck Center
   for Molecular Medicine; Leipzig University; Eberhard Karls University of
   Tubingen; Eberhard Karls University Hospital; Helmholtz Association;
   German Cancer Research Center (DKFZ); Helmholtz Association; German
   Cancer Research Center (DKFZ); Eberhard Karls University of Tubingen;
   Eberhard Karls University Hospital; Eberhard Karls University of
   Tubingen; Eberhard Karls University of Tubingen; Eberhard Karls
   University of Tubingen
RP Edemir, B (通讯作者)，Martin Luther Univ Halle Wittenberg, Dept Med Hematol & Oncol, D-06120 Halle, Saale, Germany.
EM Siarhei.Kandabarau@ikp-stuttgart.de; janna.leiz@mdc-berlin.de;
   krok@medizin.uni-leipzig.de; Stefan.Winter@ikp-stuttgart.de;
   jens.bedke@med.uni-tuebingen.de; matthias.schwab@ikp-stuttgart.de;
   elke.schaeffeler@ikp-stuttgart.de; bayram.edemir@uk-halle.de
RI Schwab, Matthias/ABH-7449-2020; Bedke, Jens/AAS-2837-2020; Edemir,
   Bayram/AAF-6845-2020
OI Bedke, Jens/0000-0003-2778-3108; Leiz, Janna/0000-0002-6531-7047
FU Deutsche Forschungsgemeinschaft (DFG, German Research Foundation) [ED
   181/9-1, EXC 2180-390900677]; Robert Bosch Stiftung (Stuttgart,
   Germany); ICEPHA Graduate School Tuebingen-Stuttgart; German Cancer
   Consortium (DKTK, Germany)
FX This work was supported by the Deutsche Forschungsgemeinschaft (DFG,
   German Research Foundation) ED 181/9-1, the Robert Bosch Stiftung
   (Stuttgart, Germany), the ICEPHA Graduate School Tuebingen-Stuttgart,
   The German Cancer Consortium (DKTK, Germany), and the Deutsche
   Forschungsgemeinschaft (DFG, German Research Foundation) under Germany's
   Excellence Strategy-EXC 2180-390900677.
CR BENJAMINI Y, 1995, J R STAT SOC B, V57, P289, DOI 10.1111/j.2517-6161.1995.tb02031.x
   Blasum BS, 2016, FASEB J, V30, P3588, DOI 10.1096/fj.201600319R
   Boguslawska J, 2019, CANCERS, V11, DOI 10.3390/cancers11121825
   Buttner F, 2018, BMC MED, V16, DOI 10.1186/s12916-018-1088-5
   Buttner F, 2015, EUR UROL, V68, P1016, DOI 10.1016/j.eururo.2015.05.045
   Friedman J, 2010, J STAT SOFTW, V33, P1, DOI 10.18637/jss.v033.i01
   Harlander S, 2017, NAT MED, V23, P869, DOI 10.1038/nm.4343
   Hothorn T, 2015, J MACH LEARN RES, V16, P3905
   Hsieh JJ, 2017, NAT REV DIS PRIMERS, V3, DOI 10.1038/nrdp.2017.9
   Ibanez de Caceres I, 2006, CANCER RES, V66, P5021, DOI 10.1158/0008-5472.CAN-05-3365
   Jeon US, 2006, ACTA PHYSIOL, V187, P241, DOI 10.1111/j.1748-1716.2006.01551.x
   Kim D, 2013, GENOME BIOL, V14, DOI 10.1186/gb-2013-14-4-r36
   Leisz S, 2015, ONCOTARGET, V6, P11395, DOI 10.18632/oncotarget.3456
   Lindgren D, 2017, CELL REP, V20, P1476, DOI 10.1016/j.celrep.2017.07.043
   Livak KJ, 2001, METHODS, V25, P402, DOI 10.1006/meth.2001.1262
   Lyu XJ, 2015, ONCOTARGET, V6, P6656, DOI 10.18632/oncotarget.3169
   Meyer Matthias, 2010, Cold Spring Harb Protoc, V2010, DOI 10.1101/pdb.prot5448
   Pal D, 2014, INDIAN J UROL, V30, P241, DOI 10.4103/0970-1591.134242
   Piggin CL, 2016, BREAST CANCER RES, V18, DOI 10.1186/s13058-015-0666-0
   Robinson MD, 2010, BIOINFORMATICS, V26, P139, DOI 10.1093/bioinformatics/btp616
   Schonenberger D, 2016, ONCOTARGET, V7, P60971, DOI 10.18632/oncotarget.11275
   Stokowy Tomasz, 2014, BMC Res Notes, V7, P144, DOI 10.1186/1756-0500-7-144
   Therneau T.M., 2000, STAT BIOL HEALTH, V1st, DOI 10.1007/978-1-4757-3294-8_3
   Wang L, 2017, PEERJ, V5, DOI 10.7717/peerj.4065
NR 24
TC 4
Z9 4
U1 0
U2 2
PU MDPI
PI BASEL
PA ST ALBAN-ANLAGE 66, CH-4052 BASEL, SWITZERLAND
EI 2072-6694
J9 CANCERS
JI Cancers
PD JAN
PY 2020
VL 12
IS 1
AR 6
DI 10.3390/cancers12010006
PG 9
WC Oncology
WE Science Citation Index Expanded (SCI-EXPANDED)
SC Oncology
GA KQ3KZ
UT WOS:000516826700006
PM 31861377
OA Green Published, Green Accepted, gold
DA 2023-08-27
ER

PT J
AU Zelinka, T
   Musil, Z
   Duskova, J
   Burton, D
   Merino, MJ
   Milosevic, D
   Widimsky, J
   Pacak, K
AF Zelinka, Tomas
   Musil, Zdenek
   Duskova, Jaroslava
   Burton, Deborah
   Merino, Maria J.
   Milosevic, Dragana
   Widimsky, Jiri, Jr.
   Pacak, Karel
TI Metastatic pheochromocytoma: Does the size and age matter?
SO EUROPEAN JOURNAL OF CLINICAL INVESTIGATION
LA English
DT Article
DE Epinephrine; malignant pheochromocytoma; norepinephrine
ID GLAND SCALED SCORE; B GENE-MUTATIONS; MALIGNANT PHEOCHROMOCYTOMAS;
   EXTRAADRENAL PARAGANGLIOMA; ADRENAL PHEOCHROMOCYTOMAS; GERMLINE
   MUTATIONS; BENIGN; FEATURES; HYPERTENSION; RECURRENCE
AB Background Pheochromocytomas are tumours arising from chromaffin tissue located in the adrenal medulla associated with typical symptoms and signs which may occasionally develop metastases, which are defined as the presence of tumour cells at sites where these cells are not found. This retrospective analysis was focused on clinical, genetic and histopathologic characteristics of primary metastatic versus primary benign pheochromocytomas.
   Materials and methods We identified 41 subjects with metastatic pheochromocytoma and 108 subjects with apparently benign pheochromocytoma. We assessed dimension and biochemical profile of the primary tumour, age at presentation and time to develop metastases.
   Results Subjects with metastatic pheochromocytoma presented at a significantly younger age (41 4 +/- 14 7 vs. 50 2 +/- 13 7 years; P < 0 001) with larger primary tumours (8 38 +/- 3 27 vs. 6 18 +/- 2 75 cm; P < 0 001) and secreted more frequently norepinephrine (95.1% vs. 83.3%; P = 0 046) compared to subjects with apparently benign pheochromocytomas. No significant differences were found in the incidence of genetic mutations in both groups of subjects (25.7% in the metastatic group and 14.7% in the benign group; P = 0 13). From available histopathologic markers of potential malignancy, only necrosis occurred more frequently in subjects with metastatic pheochromocytoma (27.6% vs. 0%; P < 0 001). The median time to develop metastases was 3 6 years with the longest interval 24 years.
   Conclusions In conclusion, regardless of a genetic background, the size of a primary pheochromocytoma and age of its first presentation are two independent risk factors associated with the development of metastatic disease.
C1 [Zelinka, Tomas; Widimsky, Jiri, Jr.] Charles Univ Prague, Fac Med 1, Dept Endocrinol & Metab, Dept Med 3, Prague, Czech Republic.
   [Zelinka, Tomas; Musil, Zdenek; Duskova, Jaroslava; Widimsky, Jiri, Jr.] Gen Univ Hosp Prague, Prague, Czech Republic.
   [Musil, Zdenek] Charles Univ Prague, Fac Med 1, Inst Biol & Med Genet, Prague, Czech Republic.
   [Duskova, Jaroslava] Charles Univ Prague, Fac Med 1, Inst Pathol, Prague, Czech Republic.
   [Burton, Deborah] NCI, Dept Lab Med, Warren Grant Magnuson Clin Ctr, NIH, Bethesda, MD 20892 USA.
   [Merino, Maria J.] NCI, Surg Pathol Sect, Pathol Lab, NIH, Bethesda, MD 20892 USA.
   [Milosevic, Dragana] Mayo Clin, Dept Lab Med & Pathol, Rochester, MN USA.
   [Pacak, Karel] Eunice Kennedy Shriver Natl Inst Child Hlth & Hum, Reprod & Adult Endocrinol Program, NIH, Bethesda, MD USA.
C3 Charles University Prague; General University Hospital Prague; Charles
   University Prague; Charles University Prague; National Institutes of
   Health (NIH) - USA; NIH National Cancer Institute (NCI); National
   Institutes of Health (NIH) - USA; NIH National Cancer Institute (NCI);
   Mayo Clinic; National Institutes of Health (NIH) - USA; NIH Eunice
   Kennedy Shriver National Institute of Child Health & Human Development
   (NICHD)
RP Pacak, K (通讯作者)，NICHD, Sect Med Neuroendocrinol, Reprod & Adult Endocrinol Program, NIH,CRC, Bldg 10,1 East,Room 1-3140,10 Ctr Dr,MSC-1109, Bethesda, MD 20892 USA.
EM karel@mail.nih.gov
RI Zelinka, Tomáš/D-4276-2017; Duskova, Jaroslava/G-9825-2017; Widimsky,
   Jiri/H-8647-2017; Musil, Zdeněk/J-8622-2017
OI Zelinka, Tomáš/0000-0003-3395-8373; Duskova,
   Jaroslava/0000-0001-7373-808X; Widimsky, Jiri/0000-0001-8242-9705;
   Musil, Zdeněk/0000-0001-9134-8851
FU NICHD/NIH; Czech Ministry of Education [0021620807, 0021620808]
FX This research was supported by the Intramural Research Program of the
   NICHD/NIH and by Research projects of Czech Ministry of Education
   0021620807 and 0021620808.
CR Ahlman H, 2006, ANN NY ACAD SCI, V1073, P449, DOI 10.1196/annals.1353.049
   Amar L, 2005, J CLIN ENDOCR METAB, V90, P2110, DOI 10.1210/jc.2004-1398
   Amar L, 2007, J CLIN ENDOCR METAB, V92, P3822, DOI 10.1210/jc.2007-0709
   Benn DE, 2006, J CLIN ENDOCR METAB, V91, P827, DOI 10.1210/jc.2005-1862
   Brouwers FM, 2006, J CLIN ENDOCR METAB, V91, P4505, DOI 10.1210/jc.2006-0423
   Burnichon N, 2009, J CLIN ENDOCR METAB, V94, P2817, DOI 10.1210/jc.2008-2504
   Chen H, 2010, PANCREAS, V39, P775, DOI 10.1097/MPA.0b013e3181ebb4f0
   Gao BH, 2006, UROLOGY, V68, P282, DOI 10.1016/j.urology.2006.02.019
   Glodny B, 2001, ENDOCR J, V48, P151, DOI 10.1507/endocrj.48.151
   Grogan RH, 2010, SURGERY, V148, P392, DOI 10.1016/j.surg.2010.05.001
   John H, 1999, UROLOGY, V53, P679, DOI 10.1016/S0090-4295(98)00612-8
   Kimura N, 2005, ENDOCR PATHOL, V16, P23, DOI 10.1385/EP:16:1:023
   Lee S, 2005, CANCER CELL, V8, P155, DOI 10.1016/j.ccr.2005.06.015
   Lenders JWM, 2005, LANCET, V366, P665, DOI 10.1016/S0140-6736(05)67139-5
   LINNOILA RI, 1990, HUM PATHOL, V21, P1168
   Mannelli M, 2007, J MED GENET, V44, DOI 10.1136/jmg.2007.051045
   Noshiro T, 2000, AM J HYPERTENS, V13, P35, DOI 10.1016/S0895-7061(99)00139-9
   ORiordain DS, 1996, WORLD J SURG, V20, P916, DOI 10.1007/s002689900139
   Plouin PF, 1997, HYPERTENSION, V29, P1133, DOI 10.1161/01.HYP.29.5.1133
   Qin YJ, 2010, NAT GENET, V42, P229, DOI 10.1038/ng.533
   Shen WT, 2004, SURGERY, V136, P1129, DOI 10.1016/j.surg.2004.05.058
   Simera I, 2010, EUR J CLIN INVEST, V40, P35, DOI 10.1111/j.1365-2362.2009.02234.x
   Strong VE, 2008, SURGERY, V143, P759, DOI 10.1016/j.surg.2008.02.007
   Thompson LDR, 2002, AM J SURG PATHOL, V26, P551, DOI 10.1097/00000478-200205000-00002
   Timmers HJLM, 2007, J CLIN ENDOCR METAB, V92, P779, DOI 10.1210/jc.2006.2315
   Tischler AS, 2008, ARCH PATHOL LAB MED, V132, P1272, DOI 10.1043/1543-2165(2008)132[1272:PAEPU]2.0.CO;2
   Tischler AS, 2008, ENDOCR PATHOL, V19, P207, DOI 10.1007/s12022-008-9047-x
   Wu D, 2009, AM J SURG PATHOL, V33, P599, DOI 10.1097/PAS.0b013e318190d12e
   Yao L, 2010, J CLIN ENDOCR METAB, V95, P1469, DOI 10.1210/jc.2009-2245
   Young WF, 2007, REV ENDOCR METAB DIS, V8, P309, DOI 10.1007/s11154-007-9055-z
   Zelinka T, 2008, ENDOCR-RELAT CANCER, V15, P311, DOI 10.1677/ERC-07-0217
NR 31
TC 37
Z9 44
U1 0
U2 3
PU WILEY-BLACKWELL
PI MALDEN
PA COMMERCE PLACE, 350 MAIN ST, MALDEN 02148, MA USA
SN 0014-2972
J9 EUR J CLIN INVEST
JI Eur. J. Clin. Invest.
PD OCT
PY 2011
VL 41
IS 10
BP 1121
EP 1128
DI 10.1111/j.1365-2362.2011.02518.x
PG 8
WC Medicine, General & Internal; Medicine, Research & Experimental
WE Science Citation Index Expanded (SCI-EXPANDED)
SC General & Internal Medicine; Research & Experimental Medicine
GA 820NH
UT WOS:000294912200011
PM 21692797
OA Green Accepted
DA 2023-08-27
ER

PT J
AU Chung, S
   Shin, BS
   Hwang, M
   Lardaro, T
   Kang, UJ
   Isacson, O
   Kim, KS
AF Chung, Sangmi
   Shin, Byoung-Soo
   Hwang, Michelle
   Lardaro, Thomas
   Kang, Un Jung
   Isacson, Ole
   Kim, Kwang-Soo
TI Neural precursors derived from embryonic stem cells, but not those from
   fetal ventral mesencephalon, maintain the potential to differentiate
   into dopaminergic neurons after expansion in vitro
SO STEM CELLS
LA English
DT Article
DE differentiation; stem cell expansion; neural stem cell; embryonic stem
   cell
ID PARKINSONS-DISEASE; SELF-RENEWAL; RAT MODEL; PROLIFERATION; GENERATION;
   MATURATION; MIDBRAIN; SYSTEM; OXYGEN
AB Neural precursors (NPs) derived from ventral mesencephalon (VM) normally generate dopaminergic (DA) neurons in vivo but lose their potential to differentiate into DA neurons during mitogenic expansion in vitro, hampering their efficient use as a transplantable and experimental cell source. Because embryonic stem (ES) cell-derived NPs (ES NP) do not go through the same maturation process during in vitro expansion, we hypothesized that expanded ES NPs may maintain their potential to differentiate into DA neurons. To address this, we expanded NPs derived from mouse embryonic day-12.5 (E12.5) VM or ES cells and compared their developmental properties. Interestingly, expanded ES NPs fully sustain their ability to differentiate to the neuronal as well as to the DA fate. In sharp contrast, VM NPs almost completely lost their ability to become neurons and tyrosine hydroxylase-positive (TH+) neurons after expansion. Expanded ES NP-derived TH+ neurons coexpressed additional DA markers such as dopa decarboxylase and DAT (dopamine transporter). Furthermore, they also expressed other midbrain DA markers, including Nurr1 and Pitx3, and released significant amounts of DA. We also found that these ES NPs can be cryopreserved without losing their proliferative and developmental potential. Finally, we tested the in vivo characteristics of the expanded NPs derived from J1 ES cells with low passage number. When transplanted into the mouse striatum, the expanded NPs as well as control NPs efficiently generated DA neurons expressing mature DA markers, with approximately 10% tumor formation in both cases. We conclude that ES NPs maintain their developmental potential during in vitro expansion, whereas mouse E12.5 VM NPs do not.
C1 Harvard Univ, Sch Med, McLean Hosp, Udall Parkinson Dis Res Ctr Excellence, Belmont, MA 02178 USA.
   Harvard Univ, Sch Med, McLean Hosp, Mol Neurobiol Labs, Belmont, MA 02178 USA.
   Univ Chicago, Dept Neurol, Chicago, IL 60637 USA.
   Harvard Univ, Sch Med, McLean Hosp, Neuroregenerat Labs, Belmont, MA 02178 USA.
C3 Harvard University; McLean Hospital; Harvard University; McLean
   Hospital; University of Chicago; Harvard University; McLean Hospital
RP Kim, KS (通讯作者)，Harvard Univ, Sch Med, McLean Hosp, Udall Parkinson Dis Res Ctr Excellence, 115 Mill St, Belmont, MA 02178 USA.
EM kskim@mclean.harvard.edu
RI Kang, Un/AAV-2858-2020
OI Kang, Un/0000-0002-5970-6839; Isacson, Ole/0000-0001-8091-8302
FU NIMH NIH HHS [R29 MH048866, MH48866, R01 MH048866] Funding Source:
   Medline; NINDS NIH HHS [P50 NS039793, R01 NS084869, P50 NS039793-07, P50
   NS39793] Funding Source: Medline
CR Bjorklund LM, 2002, P NATL ACAD SCI USA, V99, P2344, DOI 10.1073/pnas.022438099
   BRADFORD MM, 1976, ANAL BIOCHEM, V72, P248, DOI 10.1016/0003-2697(76)90527-3
   CAHNG MY, 2004, BRAIN RES DEV BRAIN, V153, P89
   Campos LS, 2004, J NEUROSCI RES, V78, P761, DOI 10.1002/jnr.20333
   Chung S, 2005, MOL CELL NEUROSCI, V28, P241, DOI 10.1016/j.mcn.2004.09.008
   Chung S, 2002, EUR J NEUROSCI, V16, P1829, DOI 10.1046/j.1460-9568.2002.02255.x
   Ciccolini F, 1998, J NEUROSCI, V18, P7869
   Garcion E, 2004, DEVELOPMENT, V131, P3423, DOI 10.1242/dev.01202
   Hitoshi S, 2004, GENE DEV, V18, P1806, DOI 10.1101/gad.1208404
   Isacson O, 2003, LANCET NEUROL, V2, P417, DOI 10.1016/S1474-4422(03)00437-X
   Isacson O, 2003, ANN NEUROL, V53, pS135, DOI 10.1002/ana.10482
   Johe KK, 1996, GENE DEV, V10, P3129, DOI 10.1101/gad.10.24.3129
   Kawasaki H, 2000, NEURON, V28, P31, DOI 10.1016/S0896-6273(00)00083-0
   Kim DW, 2006, STEM CELLS, V24, P557, DOI 10.1634/stemcells.2005-0233
   Kim JH, 2002, NATURE, V418, P50, DOI 10.1038/nature00900
   Lee SH, 2000, NAT BIOTECHNOL, V18, P675, DOI 10.1038/76536
   Milosevic J, 2005, J NEUROCHEM, V92, P718, DOI 10.1111/j.1471-4159.2004.02893.x
   Molofsky AV, 2003, NATURE, V425, P962, DOI 10.1038/nature02060
   Morshead CM, 2002, NAT MED, V8, P268, DOI 10.1038/nm0302-268
   Okabe S, 1996, MECH DEVELOP, V59, P89, DOI 10.1016/0925-4773(96)00572-2
   Panchision DM, 2002, CURR OPIN GENET DEV, V12, P478, DOI 10.1016/S0959-437X(02)00329-5
   Qian XM, 2000, NEURON, V28, P69, DOI 10.1016/S0896-6273(00)00086-6
   Shen Q, 2004, SCIENCE, V304, P1338, DOI 10.1126/science.1095505
   Song SH, 2002, NATURE, V417, P39, DOI 10.1038/417039a
   Storch A, 2001, EXP NEUROL, V170, P317, DOI 10.1006/exnr.2001.7706
   Studer L, 2000, J NEUROSCI, V20, P7377
   Wachtel SR, 1997, J NEUROCHEM, V69, P2055
   Yan J, 2001, J NEUROCHEM, V76, P307, DOI 10.1046/j.1471-4159.2001.00073.x
   Zhang SC, 2001, NAT BIOTECHNOL, V19, P1129, DOI 10.1038/nbt1201-1129
NR 29
TC 65
Z9 70
U1 0
U2 0
PU WILEY
PI HOBOKEN
PA 111 RIVER ST, HOBOKEN 07030-5774, NJ USA
SN 1066-5099
EI 1549-4918
J9 STEM CELLS
JI Stem Cells
PD JUN
PY 2006
VL 24
IS 6
BP 1583
EP 1593
DI 10.1634/stemcells.2005-0558
PG 11
WC Cell & Tissue Engineering; Biotechnology & Applied Microbiology;
   Oncology; Cell Biology; Hematology
WE Science Citation Index Expanded (SCI-EXPANDED)
SC Cell Biology; Biotechnology & Applied Microbiology; Oncology; Hematology
GA 085YC
UT WOS:000240639300023
PM 16543488
OA Bronze, Green Accepted
DA 2023-08-27
ER

PT J
AU Vural, A
   Arsava, EM
   Dericioglu, N
   Topcuoglu, MA
AF Vural, Atay
   Arsava, Ethem Murat
   Dericioglu, Nese
   Topcuoglu, Mehmet Akif
TI Central Neurogenic Hyperventilation in Anti-NMDA Receptor Encephalitis
SO INTERNAL MEDICINE
LA English
DT Article
DE central neurogenic hyperventilation; anti-NMDA receptor encephalitis;
   teratoma
ID ANTIBODIES
AB Central neurogenic hyperventilation (CNH) is a rare condition that is generally associated with infiltrative tumors of the brainstem. Respiratory dysfunction, particularly central hypoventilation, is common in anti-N-methyl D-aspartate (NMDA) receptor encephalitis. CNH, to the best of our knowledge, has not been described previously in this disease. A 24-year-old woman was diagnosed with anti-NMDA receptor encephalitis secondary to ovarian teratoma. In addition to the typical symptoms of the disease, recurrent CNH episodes were observed during the course of the illness, which subsided with midazolam and propofol infusion. Supportive and disease-specific treatments, including oopherectomy, plasmapheresis and intravenous immunoglobulin, provided excellent recovery. These observations suggest that NMDA receptors may play a role in the pathophysiology of CNH.
C1 [Vural, Atay; Arsava, Ethem Murat; Dericioglu, Nese; Topcuoglu, Mehmet Akif] Hacettepe Univ Hosp, Dept Neurol, Ankara, Turkey.
C3 Hacettepe University
RP Topcuoglu, MA (通讯作者)，Hacettepe Univ Hosp, Dept Neurol, Ankara, Turkey.
EM matopcuoglu@yahoo.com
RI Arsava, Ethem Murat/AAY-5260-2020; Arsava, Ethem Murat
   MURAT/I-9197-2013; Vural, Atay/K-7388-2012; Topcuoglu, Mehmet
   A./ABE-2655-2021
OI Arsava, Ethem Murat/0000-0002-6527-4139; Arsava, Ethem Murat
   MURAT/0000-0002-6527-4139; Vural, Atay/0000-0003-3222-874X; 
CR Alheid GF, 2008, RESP PHYSIOL NEUROBI, V164, P3, DOI 10.1016/j.resp.2008.07.014
   Alheid GF, 2004, RESP PHYSIOL NEUROBI, V143, P105, DOI 10.1016/j.resp.2004.06.016
   Boon JA, 2008, RESP PHYSIOL NEUROBI, V162, P63, DOI 10.1016/j.resp.2008.04.002
   Dalmau J, 2007, ANN NEUROL, V61, P25, DOI 10.1002/ana.21050
   Dalmau J, 2011, LANCET NEUROL, V10, P63, DOI 10.1016/S1474-4422(10)70253-2
   Dalmau J, 2008, LANCET NEUROL, V7, P1091, DOI 10.1016/S1474-4422(08)70224-2
   Guyenet PG, 2010, RESP PHYSIOL NEUROBI, V173, P244, DOI 10.1016/j.resp.2010.02.005
   Harris MB, 2003, RESP PHYSIOL NEUROBI, V134, P191, DOI 10.1016/S1569-9048(02)00223-9
   Manto M, 2011, J NEUROL, V258, P27, DOI 10.1007/s00415-010-5674-5
   Manto M, 2010, ORPHANET J RARE DIS, V5, DOI 10.1186/1750-1172-5-31
   PLUM F, 1959, ARCH NEURO PSYCHIATR, V81, P535, DOI 10.1001/archneurpsyc.1959.02340170001001
   Smith JC, 2007, J NEUROPHYSIOL, V98, P3370, DOI 10.1152/jn.00985.2007
   Tarulli AW, 2005, ARCH NEUROL-CHICAGO, V62, P1632, DOI 10.1001/archneur.62.10.1632
   Waters KA, 2005, RESP PHYSIOL NEUROBI, V149, P123, DOI 10.1016/j.resp.2005.03.009
NR 14
TC 16
Z9 16
U1 0
U2 1
PU JAPAN SOC INTERNAL MEDICINE
PI TOKYO
PA 34-3 3-CHOME HONGO BUNKYO-KU, TOKYO, 113, JAPAN
SN 0918-2918
J9 INTERNAL MED
JI Intern. Med.
PY 2012
VL 51
IS 19
BP 2789
EP 2792
DI 10.2169/internalmedicine.51.8215
PG 4
WC Medicine, General & Internal
WE Science Citation Index Expanded (SCI-EXPANDED)
SC General & Internal Medicine
GA 034NJ
UT WOS:000310879900022
PM 23037476
OA Bronze
DA 2023-08-27
ER

PT J
AU Narasimhaiah, D
   Nair, P
   Kesavadas, C
   Poyuran, R
AF Narasimhaiah, Deepti
   Nair, Prakash
   Kesavadas, Chandran
   Poyuran, Rajalakshmi
TI Rapid malignant transformation of an intracranial epidermoid cyst:
   Report of a case
SO NEUROPATHOLOGY
LA English
DT Article
DE carcinoma; cyst; epidermoid; keratin; transformation
ID SQUAMOUS-CELL CARCINOMA
AB Intracranial epidermoid cysts (ECs) occur at various locations along the neuraxis and account for nearly 2% of all intracranial tumors. Considering the frequency of ECs, transformation of ECs into squamous cell carcinomas is a rare occurrence. Here, we report the case of a 39-year-old man who presented with a lesion in the left cerebellopontine angle and underwent gross total resection for the same. Histopathological examination revealed a benign EC with mild chronic inflammation. Five months later, the patient presented with another lesion at the same location with evidence of brainstem bleed. Histopathological examination revealed a moderately differentiated squamous cell carcinoma and remnants of the previous cyst in the form of lamellated keratin, indicating malignant transformation of the EC.
C1 [Narasimhaiah, Deepti; Poyuran, Rajalakshmi] Sree Chitra Tirunal Inst Med Sci & Technol, Dept Pathol, Trivandrum, India.
   [Nair, Prakash] Sree Chitra Tirunal Inst Med Sci & Technol, Dept Neurosurg, Trivandrum, India.
   [Kesavadas, Chandran] Sree Chitra Tirunal Inst Med Sci & Technol, Dept Imaging Sci & Intervent Radiol, Trivandrum, India.
   [Poyuran, Rajalakshmi] Sree Chitra Tirunal Inst Med Sci & Technol, Dept Pathol, Thiruvananthapuram 695011, Kerala, India.
C3 Department of Science & Technology (India); Sree Chitra Tirunal
   Institute for Medical Sciences Technology (SCTIMST); Department of
   Science & Technology (India); Sree Chitra Tirunal Institute for Medical
   Sciences Technology (SCTIMST); Department of Science & Technology
   (India); Sree Chitra Tirunal Institute for Medical Sciences Technology
   (SCTIMST); Department of Science & Technology (India); Sree Chitra
   Tirunal Institute for Medical Sciences Technology (SCTIMST)
RP Poyuran, R (通讯作者)，Sree Chitra Tirunal Inst Med Sci & Technol, Dept Pathol, Thiruvananthapuram 695011, Kerala, India.
EM rajalakshmi.p.19@gmail.com
CR Agarwal S, 2007, CLIN NEUROL NEUROSUR, V109, P888, DOI 10.1016/j.clineuro.2007.07.026
   Ahmed I, 2009, J NEUROSURG-PEDIATR, V4, P91, DOI 10.3171/2009.4.PEDS08489
   Aminmansour Bahram, 2018, Adv Biomed Res, V7, P77, DOI 10.4103/abr.abr_107_16
   Ernst P., 1912, VERH DTSCH PATHOL GE, V15, P226
   GARCIA CA, 1981, J NEUROSURG, V54, P824, DOI 10.3171/jns.1981.54.6.0824
   Hamlat A, 2005, J NEURO-ONCOL, V74, P187, DOI 10.1007/s11060-004-5175-4
   Raheja A, 2016, WORLD NEUROSURG, V88, DOI 10.1016/j.wneu.2015.11.039
   Zuo PC, 2021, FRONT ONCOL, V11, DOI 10.3389/fonc.2021.750899
NR 8
TC 0
Z9 0
U1 0
U2 0
PU WILEY
PI HOBOKEN
PA 111 RIVER ST, HOBOKEN 07030-5774, NJ USA
SN 0919-6544
EI 1440-1789
J9 NEUROPATHOLOGY
JI Neuropathology
PD JUN
PY 2023
VL 43
IS 3
BP 268
EP 272
DI 10.1111/neup.12884
EA DEC 2022
PG 5
WC Clinical Neurology; Neurosciences; Pathology
WE Science Citation Index Expanded (SCI-EXPANDED)
SC Neurosciences & Neurology; Pathology
GA I1FD2
UT WOS:000897659400001
PM 36464491
DA 2023-08-27
ER

PT J
AU Huddle, KRL
AF Huddle, K. R. L.
TI Phaeochromocytoma in black South Africans - a 30-year audit
SO SAMJ SOUTH AFRICAN MEDICAL JOURNAL
LA English
DT Article
AB Objective. Phaeochromocytomas are catecholamine-secreting tumours, the majority of which arise from the adrenal medulla. Untreated, they are potentially lethal; early diagnosis and treatment offer a good chance of cure. They are rarely reported in blacks. The clinical presentation and outcome of phaeochromocytoma in a large cohort of black South Africans is reviewed.
   Methods. Patients' records in a tertiary care university hospital were reviewed. Fifty-four black patients presenting with phaeochromocytoma between 1980 and 2009 were included. The clinical presenting features, tumour localisation and outcome were assessed.
   Results. Fifty-four (41 female, 13 male; age range 8 - 57 years) patients were identified. Five (9%) had familial syndromes; 49 (91%) were deemed sporadic. All tumours were intra-abdominal: 34 (61%) were adrenal and 22 (39%) extra-adrenal in origin. The most common symptoms were headache (77%), palpitations (77%), and sweating (74%). All were hypertensive, almost equally divided between paroxysmal and sustained hypertension. Six (11%) presented in congestive cardiac failure including 2 with catecholamine-induced myocarditis. Two patients had features which simulated hypertrophic obstructive cardiomyopathy. Nine women presented in pregnancy: there was no maternal mortality; fetal mortality included 1 early neonatal death and 1 intrauterine death. There were 4 deaths: 1 from postoperative haemorrhage, 1 from multisystem crisis, 1 from metastatic medullary thyroid carcinoma, and 1 from catecholamine-induced myocarditis.
   Conclusion. Phaeochromocytoma is an important although rare tumour in blacks, with similar clinical presentations and complications to those in white patients. Timely diagnosis and appropriate treatment resulted in a favourable outcome in over 90% of patients in this study.
C1 Univ Witwatersrand, Dept Internal Med, Chris Hani Baragwanath Hosp, Fac Hlth Sci, Johannesburg, South Africa.
C3 University of Witwatersrand
RP Huddle, KRL (通讯作者)，Univ Witwatersrand, Dept Internal Med, Chris Hani Baragwanath Hosp, Fac Hlth Sci, Johannesburg, South Africa.
EM kenneth.huddle@wits.ac.za
CR Ahlawat S K, 1999, Obstet Gynecol Surv, V54, P728, DOI 10.1097/00006254-199911000-00025
   Bravo EL, 2003, ENDOCR REV, V24, P539, DOI 10.1210/er.2002-0013
   Hopley M, 1997, S Afr Med J, V87, P371
   Huddle K R L, 2002, Cardiovasc J S Afr, V13, P205
   Huddle KR, 1996, CHEST, V109, P1394, DOI 10.1378/chest.109.5.1394
   Huddle KRL, 1999, AUST NZ J OBSTET GYN, V39, P203, DOI 10.1111/j.1479-828X.1999.tb03374.x
   HUDDLE KRL, 1991, S AFR MED J, V79, P217
   JOHNSON O, 2004, E CENTRAL AFRICAN J, V9, P71
   Lenders JWM, 2005, LANCET, V366, P665, DOI 10.1016/S0140-6736(05)67139-5
   MANGER WM, 1996, CLIN EXPT PHEUCHROMO
   Neumann HPH, 2002, NEW ENGL J MED, V346, P1459, DOI 10.1056/NEJMoa020152
   Pacak K., 2007, PHEOCHROMOCYTOMA DIA
   RENNERT W, 2002, J ENDOCRINOLOGY META, V7, P13
   ROSS EJ, 1989, Q J MED, V71, P485
   SARDESAI SH, 1990, BRIT HEART J, V63, P234
   SCHENKER JG, 1982, AUST NZ J OBSTET GYN, V22, P1, DOI 10.1111/j.1479-828X.1982.tb01388.x
   Sidibe EH, 2001, ANN UROL, V35, P17, DOI 10.1016/S0003-4401(01)80005-X
   SUTTON MGS, 1981, MAYO CLIN PROC, V56, P354
NR 18
TC 14
Z9 14
U1 0
U2 2
PU SA MEDICAL ASSOC
PI PRETORIA
PA BLOCK F CASTLE WALK CORPORATE PARK, NOSSOB STREET, ERASMUSKLOOF EXT3,
   PRETORIA, 0002, SOUTH AFRICA
SN 0256-9574
EI 2078-5135
J9 SAMJ S AFR MED J
JI SAMJ S. Afr. Med. J.
PD MAR
PY 2011
VL 101
IS 3
BP 184
EP 188
DI 10.7196/SAMJ.4320
PG 5
WC Medicine, General & Internal
WE Science Citation Index Expanded (SCI-EXPANDED)
SC General & Internal Medicine
GA 749UU
UT WOS:000289497200018
PM 21382250
OA gold, Green Submitted
DA 2023-08-27
ER

PT J
AU Ryall, S
   Zapotocky, M
   Fukuoka, K
   Nobre, L
   Stucklin, AG
   Bennett, J
   Siddaway, R
   Li, C
   Pajovic, S
   Arnoldo, A
   Kowalski, PE
   Johnson, M
   Sheth, J
   Lassaletta, A
   Tatevossian, RG
   Orisme, W
   Qaddoumi, I
   Surrey, LF
   Li, MM
   Waanders, AJ
   Gilheeney, S
   Rosenblum, M
   Bale, T
   Tsang, DS
   Laperriere, N
   Kulkarni, A
   Ibrahim, GM
   Drake, J
   Dirks, P
   Taylor, MD
   Rutka, JT
   Laughlin, S
   Shroff, M
   Shago, M
   Hazrati, LN
   D'Arcy, C
   Ramaswamy, V
   Bartels, U
   Huang, AN
   Bouffet, E
   Karajannis, MA
   Santi, M
   Ellison, DW
   Tabori, U
   Hawkins, C
AF Ryall, Scott
   Zapotocky, Michal
   Fukuoka, Kohei
   Nobre, Liana
   Stucklin, Ana Guerreiro
   Bennett, Julie
   Siddaway, Robert
   Li, Christopher
   Pajovic, Sanja
   Arnoldo, Anthony
   Kowalski, Paul E.
   Johnson, Monique
   Sheth, Javal
   Lassaletta, Alvaro
   Tatevossian, Ruth G.
   Orisme, Wilda
   Qaddoumi, Ibrahim
   Surrey, Lea F.
   Li, Marilyn M.
   Waanders, Angela J.
   Gilheeney, Stephen
   Rosenblum, Marc
   Bale, Tejus
   Tsang, Derek S.
   Laperriere, Normand
   Kulkarni, Abhaya
   Ibrahim, George M.
   Drake, James
   Dirks, Peter
   Taylor, Michael D.
   Rutka, James T.
   Laughlin, Suzanne
   Shroff, Manohar
   Shago, Mary
   Hazrati, Lili-Naz
   D'Arcy, Colleen
   Ramaswamy, Vijay
   Bartels, Ute
   Huang, Annie
   Bouffet, Eric
   Karajannis, Matthias A.
   Santi, Mariarita
   Ellison, David W.
   Tabori, Uri
   Hawkins, Cynthia
TI Integrated Molecular and Clinical Analysis of 1,000 Pediatric Low-Grade
   Gliomas
SO CANCER CELL
LA English
DT Article
ID INTRINSIC PONTINE GLIOMA; MAPK PATHWAY ACTIVATION; GENETIC ALTERATIONS;
   GENOMIC ANALYSIS; NERVOUS-SYSTEM; IDH2 MUTATIONS; BRAF; TUMORS;
   ABERRATIONS; FUSION
AB Pediatric low-grade gliomas (pLGG) are frequently driven by genetic alterations in the RAS-mitogen-activated protein kinase (RAS/MAPK) pathway yet show unexplained variability in their clinical outcome. To address this, we characterized a cohort of >1,000 clinically annotated pLGG. Eighty-four percent of cases harbored a driver alteration, while those without an identified alteration also often exhibited upregulation of the RAS/MAPK pathway. pLGG could be broadly classified based on their alteration type. Rearrangement-driven tumors were diagnosed at a younger age, enriched for WHO grade I histology, infrequently progressed, and rarely resulted in death as compared with SNV-driven tumors. Further sub-classification of clinical-molecular correlates stratified pLGG into risk categories. These data highlight the biological and clinical differences between pLGG subtypes and opens avenues for future treatment refinement.
C1 [Ryall, Scott; Zapotocky, Michal; Fukuoka, Kohei; Nobre, Liana; Stucklin, Ana Guerreiro; Bennett, Julie; Siddaway, Robert; Li, Christopher; Pajovic, Sanja; Sheth, Javal; Lassaletta, Alvaro; Dirks, Peter; Taylor, Michael D.; Rutka, James T.; Ramaswamy, Vijay; Huang, Annie; Tabori, Uri; Hawkins, Cynthia] Hosp Sick Children, Arthur & Sonia Labatt Brain Tumour Res Ctr, 555 Univ Ave, Toronto, ON M5G 1X8, Canada.
   [Ryall, Scott; Li, Christopher; Dirks, Peter; Taylor, Michael D.; Rutka, James T.; Shago, Mary; Hazrati, Lili-Naz; D'Arcy, Colleen; Huang, Annie; Hawkins, Cynthia] Univ Toronto, Dept Lab Med & Pathobiol, Toronto, ON, Canada.
   [Zapotocky, Michal; Fukuoka, Kohei; Nobre, Liana; Stucklin, Ana Guerreiro; Bennett, Julie; Lassaletta, Alvaro; Ramaswamy, Vijay; Bartels, Ute; Huang, Annie; Bouffet, Eric; Tabori, Uri] Hosp Sick Children, Dept Haematol Oncol, Toronto, ON, Canada.
   [Zapotocky, Michal] Charles Univ Prague, Fac Med 2, Prague, Czech Republic.
   [Zapotocky, Michal] Univ Hosp Moto, Prague, Czech Republic.
   [Stucklin, Ana Guerreiro] Univ Childrens Hosp Zurich, Childrens Res Ctr, Zurich, Switzerland.
   [Arnoldo, Anthony; Kowalski, Paul E.; Johnson, Monique; Sheth, Javal; Shago, Mary] Hosp Sick Children, Dept Paediat Lab Med, Toronto, ON, Canada.
   [Lassaletta, Alvaro] Hosp Univ Nino Jesus, Dept Pediat Hematol & Oncol, Madrid, Spain.
   [Tatevossian, Ruth G.; Orisme, Wilda; Ellison, David W.] St Jude Childrens Res Hosp, Dept Pathol, 332 N Lauderdale St, Memphis, TN 38105 USA.
   [Qaddoumi, Ibrahim] St Jude Childrens Res Hosp, Dept Oncol, 332 N Lauderdale St, Memphis, TN 38105 USA.
   [Surrey, Lea F.; Li, Marilyn M.; Santi, Mariarita] Childrens Hosp Philadelphia, Dept Pathol & Lab Med, Philadelphia, PA 19104 USA.
   [Surrey, Lea F.; Waanders, Angela J.; Santi, Mariarita] Childrens Hosp Philadelphia, Dept Genom Diagnost, Philadelphia, PA 19104 USA.
   [Waanders, Angela J.] Childrens Hosp Philadelphia, Ctr Data Driven Discovery Biomed, Philadelphia, PA 19104 USA.
   [Waanders, Angela J.] Ann & Robert H Lurie Childrens Hosp Chicago, Dept Hematol Oncol & Stem Cell Transplant, Chicago, IL 60611 USA.
   [Waanders, Angela J.] Northwestern Univ, Dept Pediat, Feinberg Sch Med, Chicago, IL 60611 USA.
   [Gilheeney, Stephen; Karajannis, Matthias A.] Mem Sloan Kettering Canc Ctr, Dept Pediat, 1275 York Ave, New York, NY 10021 USA.
   [Rosenblum, Marc; Bale, Tejus] Mem Sloan Kettering Canc Ctr, Dept Pathol, 1275 York Ave, New York, NY 10021 USA.
   [Tsang, Derek S.; Laperriere, Normand] Univ Hlth Network, Princess Margaret Canc Ctr, Radiat Med Program, Toronto, ON, Canada.
   [Tsang, Derek S.; Laperriere, Normand] Univ Toronto, Fac Med, Dept Radiat Oncol, Toronto, ON, Canada.
   [Kulkarni, Abhaya; Ibrahim, George M.; Drake, James] Univ Toronto, Dept Surg, Toronto, ON, Canada.
   [Kulkarni, Abhaya; Ibrahim, George M.; Drake, James; Dirks, Peter; Taylor, Michael D.; Rutka, James T.] Hosp Sick Children, Dept Neurosurg, Toronto, ON, Canada.
   [Laughlin, Suzanne; Shroff, Manohar] Hosp Sick Children, Dept Radiol, Toronto, ON, Canada.
   [Laughlin, Suzanne; Shroff, Manohar] Univ Toronto, Dept Med Imaging, Toronto, ON, Canada.
   [Hazrati, Lili-Naz; D'Arcy, Colleen; Hawkins, Cynthia] Hosp Sick Children, Dept Pathol, Toronto, ON, Canada.
   [D'Arcy, Colleen] Alfred Hosp, Dept Anat Pathol, Prahran, Vic, Australia.
   [Ramaswamy, Vijay; Bartels, Ute; Bouffet, Eric] Univ Toronto, Dept Paediat, Toronto, ON, Canada.
   [Tabori, Uri] Univ Toronto, Dept Med Biophys, Toronto, ON, Canada.
C3 University of Toronto; Hospital for Sick Children (SickKids); University
   of Toronto; University of Toronto; Hospital for Sick Children
   (SickKids); Charles University Prague; University Children's Hospital
   Zurich; University of Toronto; Hospital for Sick Children (SickKids); St
   Jude Children's Research Hospital; St Jude Children's Research Hospital;
   University of Pennsylvania; Pennsylvania Medicine; Childrens Hospital of
   Philadelphia; University of Pennsylvania; Pennsylvania Medicine;
   Childrens Hospital of Philadelphia; University of Pennsylvania;
   Pennsylvania Medicine; Childrens Hospital of Philadelphia; Ann & Robert
   H. Lurie Children's Hospital of Chicago; Northwestern University;
   Feinberg School of Medicine; Memorial Sloan Kettering Cancer Center;
   Memorial Sloan Kettering Cancer Center; University of Toronto;
   University Health Network Toronto; Princess Margaret Cancer Centre;
   University of Toronto; University of Toronto; University of Toronto;
   Hospital for Sick Children (SickKids); University of Toronto; Hospital
   for Sick Children (SickKids); University of Toronto; University of
   Toronto; Hospital for Sick Children (SickKids); Florey Institute of
   Neuroscience & Mental Health; University of Toronto; University of
   Toronto
RP Hawkins, C (通讯作者)，Hosp Sick Children, Arthur & Sonia Labatt Brain Tumour Res Ctr, 555 Univ Ave, Toronto, ON M5G 1X8, Canada.; Hawkins, C (通讯作者)，Univ Toronto, Dept Lab Med & Pathobiol, Toronto, ON, Canada.; Hawkins, C (通讯作者)，Hosp Sick Children, Dept Pathol, Toronto, ON, Canada.
EM cynthia.hawkins@sickkids.ca
RI Guerreiro Stücklin, Ana/GRR-4007-2022; Qaddoumi, Ibrahim/N-8101-2018;
   Surrey, Lea/HHS-2541-2022; Bouffet, Eric/AAB-8999-2020; Stucklin, Ana S.
   Guerreiro/Y-5794-2019; Tsang, Derek S./GQQ-7149-2022; Ellison,
   David/N-4806-2018; Tsang, Derek S./I-3007-2019; Tsang, Derek
   S./GQI-0768-2022; Tatevossian, Ruth/G-6377-2016
OI Guerreiro Stücklin, Ana/0000-0003-3136-9241; Stucklin, Ana S.
   Guerreiro/0000-0003-3136-9241; Tsang, Derek S./0000-0002-9762-6901;
   Tsang, Derek S./0000-0002-9762-6901; Tsang, Derek
   S./0000-0002-9762-6901; Tatevossian, Ruth/0000-0002-1653-3026; Siddaway,
   Robert/0000-0003-2013-9467
FU Government of Canada through Genome Canada [OGI-121]; Ontario Genomics
   Institute [OGI-121]; Kid's Brain Tumor Cure; Brain Tumor Research
   Assistance and Information Network; Pediatric Low-Grade Astrocytoma
   Foundation; Meagan's Walk; B.r.a.i.n.child Canada; Canadian Cancer
   Society [702296]; Canadian Institutes of Health Research [159805];
   Garron Family Chair in Childhood Cancer Research at The Hospital for
   Sick Children; Canadian Institutes of Health Research (CGS-M)
   scholarship; Ontario Graduate Scholarship; Tokyo Children's Cancer Study
   Group (TCCSG) scholarship of the Gold Ribbons Network of Japan;
   Marie-Josee and Henry R. Kravis Center for Molecular Oncology; National
   Cancer Institute Cancer Center Core grant [P30-CA008748]; American
   Lebanese Syrian Associated Charities (ALSAC) of St. Jude Children's
   Research Hospital
FX This work was supported by endowed funds from the Government of Canada
   through Genome Canada and the Ontario Genomics Institute (OGI-121); A
   Kid's Brain Tumor Cure; Brain Tumor Research Assistance and Information
   Network; The Pediatric Low-Grade Astrocytoma Foundation; Meagan's Walk;
   B.r.a.i.n.child Canada; Canadian Cancer Society (grant no. 702296);
   Canadian Institutes of Health Research (grant no. 159805);
   RestracompScholarship and Fellowship funds from the Garron Family Chair
   in Childhood Cancer Research at The Hospital for Sick Children (to S.R.,
   M.Z., A.L., and K.F.); Canadian Institutes of Health Research (CGS-M)
   scholarship (to S.R.); Ontario Graduate Scholarship (to S.R.); Tokyo
   Children's Cancer Study Group (TCCSG) scholarship of the Gold Ribbons
   Network of Japan (to K.F.); The Marie-Josee and Henry R. Kravis Center
   for Molecular Oncology; The National Cancer Institute Cancer Center Core
   grant no. P30-CA008748; The American Lebanese Syrian Associated
   Charities (ALSAC) of St. Jude Children's Research Hospital.
CR Aghajan Y., 2016, BMJ CASE REP, V16
   Anders S, 2015, BIOINFORMATICS, V31, P166, DOI 10.1093/bioinformatics/btu638
   Balss J, 2008, ACTA NEUROPATHOL, V116, P597, DOI 10.1007/s00401-008-0455-2
   Bandopadhayay P, 2016, NAT GENET, V48, P273, DOI 10.1038/ng.3500
   Banerjee A, 2017, NEURO-ONCOLOGY, V19, P1135, DOI 10.1093/neuonc/now282
   Benelli M, 2012, BIOINFORMATICS, V28, P3232, DOI 10.1093/bioinformatics/bts617
   Broniscer A, 2007, J CLIN ONCOL, V25, P682, DOI 10.1200/JCO.2006.06.8213
   Buczkowicz P, 2014, ACTA NEUROPATHOL, V128, P573, DOI 10.1007/s00401-014-1319-6
   Cheng DT, 2015, J MOL DIAGN, V17, P251, DOI 10.1016/j.jmoldx.2014.12.006
   CHIEN LN, 2015, NEURO-ONCOLOGY, V10, DOI DOI 10.1371/JOURNAL.PONE.0129602
   Collins VP, 2015, ACTA NEUROPATHOL, V129, P775, DOI 10.1007/s00401-015-1410-7
   D'Angelo F, 2019, NAT MED, V25, P176, DOI 10.1038/s41591-018-0263-8
   Dobin A, 2013, BIOINFORMATICS, V29, P15, DOI 10.1093/bioinformatics/bts635
   Khuong-Quang DA, 2012, ACTA NEUROPATHOL, V124, P439, DOI 10.1007/s00401-012-0998-0
   Dougherty MJ, 2010, NEURO-ONCOLOGY, V12, P621, DOI 10.1093/neuonc/noq007
   Fangusaro J, 2019, LANCET ONCOL, V20, P1011, DOI 10.1016/S1470-2045(19)30277-3
   Fina F, 2017, ONCOTARGET, V8, P2104, DOI 10.18632/oncotarget.12881
   Gao QS, 2018, CELL REP, V23, P227, DOI 10.1016/j.celrep.2018.03.050
   Ge HY, 2011, BIOINFORMATICS, V27, P1922, DOI 10.1093/bioinformatics/btr310
   Greenberg ML, 2003, INT J CANCER, V105, P88, DOI 10.1002/ijc.11004
   Gutmann DH, 2017, NAT REV DIS PRIMERS, V3, DOI 10.1038/nrdp.2017.4
   Hartmann C, 2009, ACTA NEUROPATHOL, V118, P469, DOI 10.1007/s00401-009-0561-9
   Jacob K, 2011, CLIN CANCER RES, V17, P4650, DOI 10.1158/1078-0432.CCR-11-0127
   Jones DTW, 2008, CANCER RES, V68, P8673, DOI 10.1158/0008-5472.CAN-08-2097
   Jones DTW, 2013, NAT GENET, V45, P927, DOI 10.1038/ng.2682
   Jones DTW, 2012, CELL MOL LIFE SCI, V69, P1799, DOI 10.1007/s00018-011-0898-9
   Kaul A, 2012, GENE DEV, V26, P2561, DOI 10.1101/gad.200907.112
   Kiehna EN, 2017, J NEUROSURG-PEDIATR, V20, P51, DOI 10.3171/2017.2.PEDS16679
   Kim D, 2011, GENOME BIOL, V12, DOI 10.1186/gb-2011-12-8-r72
   Krishnatry R, 2016, CANCER-AM CANCER SOC, V122, P1261, DOI 10.1002/cncr.29907
   Lassaletta A, 2017, J CLIN ONCOL, V35, P2934, DOI 10.1200/JCO.2016.71.8726
   Li B, 2011, BMC BIOINFORMATICS, V12, DOI 10.1186/1471-2105-12-323
   Listernick R, 1999, AM J MED GENET, V89, P38, DOI 10.1002/(SICI)1096-8628(19990326)89:1<38::AID-AJMG8>3.0.CO;2-M
   Louis DN, 2016, ACTA NEUROPATHOL, V131, P803, DOI 10.1007/s00401-016-1545-1
   Mahoney DH, 2000, NEURO-ONCOLOGY, V2, P213, DOI 10.1093/neuonc/2.4.213
   McPherson A, 2011, PLOS COMPUT BIOL, V7, DOI 10.1371/journal.pcbi.1001138
   Mistry M, 2015, J CLIN ONCOL, V33, P1015, DOI 10.1200/JCO.2014.58.3922
   Northcott PA, 2015, LANCET ONCOL, V16, pE293, DOI 10.1016/S1470-2045(14)71206-9
   Packer RJ, 1997, J NEUROSURG, V86, P747, DOI 10.3171/jns.1997.86.5.0747
   Paroo Z, 2009, CELL, V139, P112, DOI 10.1016/j.cell.2009.06.044
   Parsons DW, 2008, SCIENCE, V321, P1807, DOI 10.1126/science.1164382
   Qaddoumi I, 2016, ACTA NEUROPATHOL, V131, P833, DOI 10.1007/s00401-016-1539-z
   Raabe EH, 2011, CLIN CANCER RES, V17, P3590, DOI 10.1158/1078-0432.CCR-10-3349
   Ramkissoon LA, 2013, P NATL ACAD SCI USA, V110, P8188, DOI 10.1073/pnas.1300252110
   Rao AAN, 2014, CURR ONCOL REP, V16, DOI 10.1007/s11912-014-0398-9
   Robinson MD, 2010, BIOINFORMATICS, V26, P139, DOI 10.1093/bioinformatics/btp616
   Rusch M, 2018, NAT COMMUN, V9, DOI 10.1038/s41467-018-06485-7
   Ryall S, 2016, ACTA NEUROPATHOL COM, V4, DOI 10.1186/s40478-016-0353-0
   Schindler G, 2011, ACTA NEUROPATHOL, V121, P397, DOI 10.1007/s00401-011-0802-6
   Seminog OO, 2013, BRIT J CANCER, V108, P193, DOI 10.1038/bjc.2012.535
   Siegfried Z.1, 2013, INT J CELL BIOL, V2013
   Stucklin ASG, 2019, NAT COMMUN, V10, DOI 10.1038/s41467-019-12187-5
   Subramanian A, 2005, P NATL ACAD SCI USA, V102, P15545, DOI 10.1073/pnas.0506580102
   Surrey LF, 2019, GENOME MED, V11, DOI 10.1186/s13073-019-0644-8
   Tatevossian RG, 2010, ACTA NEUROPATHOL, V120, P731, DOI 10.1007/s00401-010-0763-1
   Uusitalo E, 2016, J CLIN ONCOL, V34, P1978, DOI 10.1200/JCO.2015.65.3576
   Wang K, 2010, NUCLEIC ACIDS RES, V38, DOI 10.1093/nar/gkq603
   Wisoff JH, 2011, NEUROSURGERY, V68, P1548, DOI 10.1227/NEU.0b013e318214a66e
   Wu G, 2014, NAT GENET, V46, P444, DOI 10.1038/ng.2938
   Yan H, 2009, NEW ENGL J MED, V360, P765, DOI 10.1056/NEJMoa0808710
   Zhang JH, 2013, NAT GENET, V45, P602, DOI 10.1038/ng.2611
NR 61
TC 176
Z9 182
U1 0
U2 12
PU CELL PRESS
PI CAMBRIDGE
PA 50 HAMPSHIRE ST, FLOOR 5, CAMBRIDGE, MA 02139 USA
SN 1535-6108
EI 1878-3686
J9 CANCER CELL
JI Cancer Cell
PD APR 13
PY 2020
VL 37
IS 4
BP 569
EP +
DI 10.1016/j.ccell.2020.03.011
PG 20
WC Oncology; Cell Biology
WE Science Citation Index Expanded (SCI-EXPANDED)
SC Oncology; Cell Biology
GA LD6AP
UT WOS:000526112000015
PM 32289278
OA Green Accepted, hybrid
DA 2023-08-27
ER

PT J
AU Hermann, GE
   Rogers, RC
AF Hermann, Gerlinda E.
   Rogers, Richard C.
TI TNF alpha: A trigger of autonomic dysfunction
SO NEUROSCIENTIST
LA English
DT Review
DE immune-neural interactions; gastric stasis; visceral malaise;
   hypersensitivity; potentiation; allodynia; illness behavior
ID TUMOR-NECROSIS-FACTOR; NUCLEUS-TRACTUS-SOLITARIUS; DORSAL VAGAL COMPLEX;
   PRESYNAPTIC CALCIUM STORES; C-FOS GENERATION; GASTRIC-MOTILITY; VAGUS
   NERVE; SYNAPTIC-TRANSMISSION; SPINAL-CORD; REFLEX CONTROL
AB During disease, infection, or trauma, the cytokine tumor necrosis factor(alpha) (TNF alpha) causes fever, fatigue, malaise, allodynia, anorexia, gastric stasis associated with nausea, and emesis via interactions with the central nervous system. Our studies have focused on how TNF alpha produces a profound gastric stasis by acting on vago-vagal reflex circuits in the brainstem. Sensory elements of this circuit (i.e., nucleus of the solitary tract [NST] and area postrema) are activated by TNF alpha. In response, the efferent elements (i.e., dorsal motor neurons of the vagus) cause gastroinhibition via their action on the gastric enteric plexus. We find that TNF alpha presynaptically modulates the release of glutamate from primary vagal afferents to the NST and can amplify vagal afferent responsiveness by sensitizing presynaptic intracellular calcium-release mechanisms. The constitutive presence of TNF alpha receptors on these afferents and their ability to amplify afferent signals may explain how TNF alpha can completely disrupt autonomic control of the gut.
C1 [Hermann, Gerlinda E.; Rogers, Richard C.] Pennington Biomed Res Ctr, Lab Auton Neurosci, Baton Rouge, LA 70808 USA.
C3 Louisiana State University System; Louisiana State University;
   Pennington Biomedical Research Center
RP Hermann, GE (通讯作者)，Pennington Biomed Res Ctr, Lab Auton Neurosci, 6400 Perkins Rd, Baton Rouge, LA 70808 USA.
EM HermanGE@pbrc.edu; RogersRC@pbrc.edu
RI Rogers, Richard/N-1988-2017; Hermann, Gerlinda E/N-1967-2017
OI Hermann, Gerlinda E/0000-0003-0405-2820
FU NICHD NIH HHS [R21 HD047643, HD47643] Funding Source: Medline; NIDDK NIH
   HHS [DK52142, R01 DK052142, R01 DK056373, DK56373] Funding Source:
   Medline
CR Andrews PLR, 2006, AUTON NEUROSCI-BASIC, V125, P100, DOI 10.1016/j.autneu.2006.01.008
   ANDREWS PLR, 1990, CAN J PHYSIOL PHARM, V68, P325, DOI 10.1139/y90-047
   Baranyi J, 2004, FOOD SAF ASSUR VET, V2, P145
   Bardo S, 2006, TRENDS PHARMACOL SCI, V27, P78, DOI 10.1016/j.tips.2005.12.008
   Beattie MS, 2002, PROG BRAIN RES, V137, P37
   Berthoud HR, 2002, NEUROSCI BIOBEHAV R, V26, P393, DOI 10.1016/S0149-7634(02)00014-3
   Beyak MJ, 2006, PHYSIOLOGY OF THE GASTROINTESTINAL TRACT, VOLS 1 AND 2, 4TH EDITION, P685
   Chan FKM, 2000, EUR J IMMUNOL, V30, P652
   Chatzantoni K, 2006, CURR TOP MED CHEM, V6, P1707, DOI 10.2174/156802606778194217
   COELHO AM, 2000, AM J PHYSIOL-GASTR L, V279, pG7819
   Collin T, 2005, CURR OPIN NEUROBIOL, V15, P275, DOI 10.1016/j.conb.2005.05.003
   CORP ES, 1993, BRAIN RES, V623, P161, DOI 10.1016/0006-8993(93)90024-H
   Correa SG, 2007, CYTOKINE GROWTH F R, V18, P125, DOI 10.1016/j.cytogfr.2007.01.011
   De Flora A, 2004, ANN NY ACAD SCI, V1028, P176, DOI 10.1196/annals.1322.021
   Deshpande DA, 2003, FASEB J, V17, P452, DOI 10.1096/fj.02-0450fje
   Doyle MW, 2004, J NEUROSCI METH, V137, P37, DOI 10.1016/j.jneumeth.2004.02.007
   Doyle MW, 2002, J NEUROSCI, V22, P8222
   Ellacott KLJ, 2002, ENDOCRINOLOGY, V143, P368, DOI 10.1210/en.143.2.368
   Emch GS, 2001, AM J PHYSIOL-REG I, V281, pR1394, DOI 10.1152/ajpregu.2001.281.5.R1394
   Emch GS, 2000, AM J PHYSIOL-GASTR L, V279, pG582, DOI 10.1152/ajpgi.2000.279.3.G582
   Emch GS, 2002, BRAIN RES, V951, P311, DOI 10.1016/S0006-8993(02)03178-5
   Esper Dema Halasa, 2005, Nutr Clin Pract, V20, P369, DOI 10.1177/0115426505020004369
   Fill M, 2002, PHYSIOL REV, V82, P893, DOI 10.1152/physrev.00013.2002
   Glass MJ, 2002, SYNAPSE, V43, P208, DOI 10.1002/syn.10036
   GRIFFIN JW, 1993, J NEUROPATH EXP NEUR, V52, P553, DOI 10.1097/00005072-199311000-00001
   GROSS PM, 1990, AM J PHYSIOL, V259, pR1131, DOI 10.1152/ajpregu.1990.259.6.R1131
   GUTIERREZ EG, 1993, J NEUROIMMUNOL, V47, P169, DOI 10.1016/0165-5728(93)90027-V
   Guzik TJ, 2006, J PHYSIOL PHARMACOL, V57, P505
   Haviv R, 1998, J NEUROSCI RES, V52, P380, DOI 10.1002/(SICI)1097-4547(19980515)52:4<380::AID-JNR2>3.3.CO;2-A
   HERMANN G, 1995, NEUROIMMUNOMODULAT, V2, P74, DOI 10.1159/000096874
   Hermann GE, 1999, AM J PHYSIOL-REG I, V276, pR59, DOI 10.1152/ajpregu.1999.276.1.R59
   Hermann GE, 2001, NEUROBIOL DIS, V8, P590, DOI 10.1006/nbdi.2001.0414
   Hermann GE, 2005, J PHYSIOL-LONDON, V562, P553, DOI 10.1113/jphysiol.2004.076919
   Hermann GE, 2004, BRAIN RES, V1004, P156, DOI 10.1016/j.brainres.2003.11.078
   Hermann GE, 2003, BRAIN RES, V976, P69, DOI 10.1016/S0006-8993(03)02687-8
   Hermann GE, 2005, CURR PHARM DESIGN, V11, P1391, DOI 10.2174/1381612053507828
   Hermann GE, 2002, AM J PHYSIOL-GASTR L, V283, pG634, DOI 10.1152/ajpgi.00412.2001
   Hermann GE, 2001, AM J PHYSIOL-REG I, V280, pR289, DOI 10.1152/ajpregu.2001.280.1.R289
   Hoesch RE, 2002, J NEUROPHYSIOL, V88, P1212, DOI 10.1152/jn.2002.88.3.1212
   Holtmann MH, 2002, ARCH IMMUNOL THER EX, V50, P279
   Iqbal J, 2006, AM J PHYSIOL-RENAL, V291, pF557, DOI 10.1152/ajprenal.00066.2006
   Ji JF, 2002, J NEUROSCI RES, V69, P406, DOI 10.1002/jnr.10300
   Jin YH, 2004, J NEUROSCI, V24, P4709, DOI 10.1523/JNEUROSCI.0753-04.2004
   Kaisho T, 2006, J ALLERGY CLIN IMMUN, V117, P979, DOI 10.1016/j.jaci.2006.02.023
   Kasner SE, 2001, STROKE, V32, P2117, DOI 10.1161/hs0901.095719
   KINOUCHI K, 1991, BIOCHEM BIOPH RES CO, V181, P1532, DOI 10.1016/0006-291X(91)92113-X
   Kurzrock R, 2001, CANCER, V92, P1684, DOI 10.1002/1097-0142(20010915)92:6+<1684::AID-CNCR1497>3.0.CO;2-Z
   Laabich A, 2001, MOL BRAIN RES, V91, P34, DOI 10.1016/S0169-328X(01)00116-4
   LAIWAND R, 1987, J COMP NEUROL, V256, P527, DOI 10.1002/cne.902560405
   Lancaster E, 2001, J NEUROPHYSIOL, V85, P247, DOI 10.1152/jn.2001.85.1.247
   Lelli A, 2003, J NEUROSCI, V23, P6894
   Liebregts T, 2007, GASTROENTEROLOGY, V132, P913, DOI 10.1053/j.gastro.2007.01.046
   MCCANN MJ, 1992, J PHYSIOL-LONDON, V453, P401, DOI 10.1113/jphysiol.1992.sp019235
   MORITZ T, 1989, CANCER IMMUNOL IMMUN, V29, P144
   Muller K, 2007, EXP HEMATOL, V35, P96, DOI 10.1016/j.exphem.2007.01.017
   Nadeau S, 1999, NEUROSCIENCE, V93, P1449, DOI 10.1016/S0306-4522(99)00225-0
   Pickering M, 2005, EXP PHYSIOL, V90, P663, DOI 10.1113/expphysiol.2005.030734
   RINAMAN L, 1993, J COMP NEUROL, V338, P475, DOI 10.1002/cne.903380402
   Rinaman L, 2003, J NEUROSCI, V23, P10084
   ROGERS RC, 1993, J AUTONOM NERV SYST, V42, P119, DOI 10.1016/0165-1838(93)90043-T
   Rogers RC, 2006, J NEUROSCI METH, V150, P47, DOI 10.1016/j.jneumeth.2005.05.020
   Rogers RC, 1999, J PHYSIOL-LONDON, V514, P369, DOI 10.1111/j.1469-7793.1999.369ae.x
   ROGERS RC, 1995, AM J PHYSIOL-GASTR L, V268, pG1, DOI 10.1152/ajpgi.1995.268.1.G1
   Rogers RC, 2003, AM J PHYSIOL-REG I, V285, pR479, DOI 10.1152/ajpregu.00155.2003
   Rogers RC., 2005, PHYSL GASTROINTEST T, V4, P851
   Rogers RC, 2006, J NEUROSCI, V26, P12642, DOI 10.1523/JNEUROSCI.3530-06.2006
   Schafers M, 2002, ACTA NEUROPATHOL, V104, P197, DOI 10.1007/s00401-002-0541-9
   Shamash S, 2002, J NEUROSCI, V22, P3052, DOI 10.1523/JNEUROSCI.22-08-03052.2002
   SHAPIRO RE, 1985, J COMP NEUROL, V238, P473, DOI 10.1002/cne.902380411
   Shubayev VI, 2002, NEUROSCI LETT, V320, P99, DOI 10.1016/S0304-3940(02)00010-1
   Stoll G, 2002, ADV EXP MED BIOL, V513, P87
   Stoll G, 2002, J PERIPHER NERV SYST, V7, P13, DOI 10.1046/j.1529-8027.2002.02002.x
   TARTAGLIA LA, 1993, J BIOL CHEM, V268, P18542
   Torrealba F, 1999, BRAIN RES, V820, P20, DOI 10.1016/S0006-8993(98)01326-2
   Turrin NP, 2000, BRAIN RES BULL, V51, P3, DOI 10.1016/S0361-9230(99)00203-8
   ZHANG XG, 1992, J COMP NEUROL, V323, P432, DOI 10.1002/cne.903230310
NR 76
TC 51
Z9 54
U1 0
U2 6
PU SAGE PUBLICATIONS INC
PI THOUSAND OAKS
PA 2455 TELLER RD, THOUSAND OAKS, CA 91320 USA
SN 1073-8584
EI 1089-4098
J9 NEUROSCIENTIST
JI Neuroscientist
PD FEB
PY 2008
VL 14
IS 1
BP 53
EP 67
DI 10.1177/1073858407305725
PG 15
WC Clinical Neurology; Neurosciences
WE Science Citation Index Expanded (SCI-EXPANDED)
SC Neurosciences & Neurology
GA 251VL
UT WOS:000252403600014
PM 17911224
OA Green Accepted
DA 2023-08-27
ER

PT J
AU Kessler, L
   Schlitter, AM
   Kronke, M
   von Werder, A
   Tauber, R
   Maurer, T
   Robinson, S
   Orlandi, C
   Herz, M
   Yousefi, BH
   Nekolla, SG
   Schwaiger, M
   Eiber, M
   Rischpler, C
AF Kessler, Lukas
   Schlitter, Anna M.
   Kroenke, Markus
   von Werder, Alexander
   Tauber, Robert
   Maurer, Tobias
   Robinson, Simon
   Orlandi, Cesare
   Herz, Michael
   Yousefi, Behrooz H.
   Nekolla, Stephan G.
   Schwaiger, Markus
   Eiber, Matthias
   Rischpler, Christoph
TI First Experience Using F-18-Flubrobenguane PET Imaging in Patients with
   Suspected Pheochromocytoma or Paraganglioma
SO JOURNAL OF NUCLEAR MEDICINE
LA English
DT Article
DE PET/CT; PET/MRI; F-18 flubrobenguane; PET; paraganglioma;
   pheochromocytoma
ID TRACER LMI1195; SPECT; LOCALIZATION; LIMITATIONS; RETENTION; DIAGNOSIS;
   FUTURE; AGENT; CT
AB Pheochromocytomas and paragangliomas are a rare tumor entity originating from adrenomedullary chromaffin cells in the adrenal medulla or in sympathetic, paravertebral ganglia outside the medulla. Small lesions are especially difficult to detect by conventional CT or MRI and even by SPECT with the currently available radiotracers (e.g., metaiodobenzylguanidine [MIBG]). The novel PET radiotracer F-18-flubrobenguane could change the diagnostic paradigm in suspected pheochromocytomas and paragangliomas because of its homology with MIBG and the general advantages of PET imaging. The aim of this retrospective analysis was to evaluate F-18-flubrobenguane in pheochromocytomas and paragangliomas and to investigate the biodistribution in patients. Methods: Twenty-three patients with suspected pheochromocytoma or paraganglioma underwent PET/CT or PET/MRI at 63 +/- 24 min after injection of 256 +/- 33 MBq of F-18-flubrobenguane. The SUVmean and SUVmax of organs were measured with spheric volumes of interest. Threshold-segmented volumes of interest were used to measure the SUVmean or SUVmax of the tumor lesions. One reader evaluated all cross-sectional imaging datasets (CT or MRI) separately, as well as the PET hybrid datasets, and reported the lesion number and size. The diagnostic certainty for a positive lesion was scored on a 3-point scale. Results: 18 F-flubrobenguane showed a reproducible, stable biodistribution, with the highest SUVmax and SUVmean being in the thyroid gland (30.3 +/- 2.2 and 22.5 +/- 1.6, respectively), pancreas (12.2 +/- 0.8 and 9.5 +/- 0.7, respectively), and tumor lesions (16.8 +/- 1.7 and 10.1 +/- 1.1, respectively) and the lowest SUVmax and SUVmean being in muscle (1.1 +/- 0.06 and 0.7 +/- 0.04, respectively) and the lung (2.5 +/- 0.17 and 1.85 +/- 0.13, respectively). In a subgroup analysis, a significantly higher average SUVmean was seen for both pheochromocytoma and paraganglioma than for healthy adrenal glands (11.9 +/- 2.0 vs. 9.9 +/- 1.5 vs. 3.7 +/- 0.2, respectively). In total, 47 lesions were detected. The reader reported more and smaller lesions with higher certainty in PET hybrid imaging than in conventional imaging; however, statistical significance was not reached. Of the 23 (23/47, 49%) lesions smaller than 1 cm, 61% (14/23) were found on hybrid imaging only. Conclusion: Our preliminary data suggest F-18-flubrobenguane PET to be a new, effective staging tool for patients with pheochromocytoma or paraganglioma. Major advantages are the fast acquisition and high spatial resolution of PET imaging and the intense uptake in tumor lesions, facilitating detection. Further studies are warranted to define the role of F-18-flubrobenguane PET, particularly in comparison to standard diagnostic procedures such as MRI or I-123-MIBG SPECT/CT.
C1 [Kessler, Lukas; Rischpler, Christoph] Univ Duisburg Essen, Univ Hosp Essen, Dept Nucl Med, Essen, Germany.
   [Schlitter, Anna M.] Tech Univ Munich, Inst Pathol, Munich, Germany.
   [Kroenke, Markus; Herz, Michael; Yousefi, Behrooz H.; Nekolla, Stephan G.; Schwaiger, Markus; Eiber, Matthias; Rischpler, Christoph] Tech Univ Munich, Dept Nucl Med, Klinikum Rechts Isar, Munich, Germany.
   [von Werder, Alexander] Tech Univ Munich, Dept Gastroenterol, Klinikum Rechts Isar, Munich, Germany.
   [Tauber, Robert; Maurer, Tobias] Tech Univ Munich, Dept Urol, Klinikum Rechts Isar, Munich, Germany.
   [Robinson, Simon; Orlandi, Cesare] Lantheus Med Imaging, Discovery Res, North Billerica, MA USA.
   [Yousefi, Behrooz H.] Philipps Univ Marburg, Dept Nucl Med, Marburg, Germany.
C3 University of Duisburg Essen; Technical University of Munich; Technical
   University of Munich; University of Munich; Technical University of
   Munich; Technical University of Munich; Philipps University Marburg
RP Rischpler, C (通讯作者)，Nukl Med Klin & Poliklin, Klinikum Rechts Isar, Ismaninger Str 22, D-81675 Munich, Germany.
EM c.rischpler@tum.de
RI Nekolla, Stephan G/L-1857-2013; Schlitter, Anna Melissa/AAX-3449-2021
OI Nekolla, Stephan G/0000-0002-8817-1482; Kessler,
   Lukas/0000-0003-1751-8837
CR [Anonymous], 1998, Ann ICRP, V28, P1
   Chang CA, 2016, CANCER IMAGING, V16, DOI 10.1186/s40644-016-0084-2
   Chen CC, 2012, J SURG ONCOL, V106, P532, DOI 10.1002/jso.23162
   Elder EE, 2003, EUR J SURG ONCOL, V29, P278, DOI 10.1053/ejso.2002.1413
   Furuta N, 1999, INT J UROL, V6, P119, DOI 10.1046/j.1442-2042.1999.06310.x
   Gaertner FC, 2013, J NUCL MED, V54, P2111, DOI 10.2967/jnumed.113.119966
   GANGULY A, 1979, AM J MED, V67, P21, DOI 10.1016/0002-9343(79)90064-0
   Garcia EV, 2012, J NUCL CARDIOL, V19, pS19, DOI 10.1007/s12350-011-9488-3
   Gholamrezanezhad A, 2009, J NUCL MED, V50, p16N
   Giesel FL, 2019, J NUCL MED, V60, P386, DOI 10.2967/jnumed.118.215913
   Green M, 2017, J RADIOANAL NUCL CH, V311, P727, DOI 10.1007/s10967-016-5073-1
   Gruber LM, 2017, CLIN ENDOCRINOL, V86, P141, DOI 10.1111/cen.13163
   Hicks RJ, 2012, NAT REV CLIN ONCOL, V9, P712, DOI 10.1038/nrclinonc.2012.188
   Higuchi T, 2013, J NUCL MED, V54, P1142, DOI 10.2967/jnumed.112.104232
   Janssen I, 2015, CLIN CANCER RES, V21, P3888, DOI 10.1158/1078-0432.CCR-14-2751
   Jing HL, 2017, CLIN NUCL MED, V42, P525, DOI 10.1097/RLU.0000000000001674
   Lenders JWM, 2014, J CLIN ENDOCR METAB, V99, P1915, DOI 10.1210/jc.2014-1498
   Lenders JWM, 2005, LANCET, V366, P665, DOI 10.1016/S0140-6736(05)67139-5
   Lloyd RV., 2017, WHO CLASSIFICATION T, V4, P179
   Lonser RR, 2003, LANCET, V361, P2059, DOI 10.1016/S0140-6736(03)13643-4
   Mattsson S., 2015, Annals of the ICRP, V44, P7, DOI [10.1177/0146645314558019, 10.1177/0146645316670045]
   MODIGLIANI E, 1995, J INTERN MED, V238, P363, DOI 10.1111/j.1365-2796.1995.tb01211.x
   Pandit-Taskar N, 2017, J NUCL MED, V58, p39S, DOI 10.2967/jnumed.116.186833
   Rahmim A, 2008, NUCL MED COMMUN, V29, P193, DOI 10.1097/MNM.0b013e3282f3a515
   Sinusas AJ, 2014, J NUCL MED, V55, P1445, DOI 10.2967/jnumed.114.140137
   Van Der Horst-Schrivers ANA, 2006, ANTICANCER RES, V26, P1599
   Waguespack SG, 2010, J CLIN ENDOCR METAB, V95, P2023, DOI 10.1210/jc.2009-2830
   WELCH TJ, 1983, RADIOLOGY, V148, P501, DOI 10.1148/radiology.148.2.6867349
   Werner RA, 2015, J NUCL MED, V56, P1429, DOI 10.2967/jnumed.115.158493
   Yu M, 2013, NUCL MED BIOL, V40, P682, DOI 10.1016/j.nucmedbio.2013.03.003
   Yu M, 2012, EUR J NUCL MED MOL I, V39, P1910, DOI 10.1007/s00259-012-2204-y
   Yu M, 2011, CIRC-CARDIOVASC IMAG, V4, P435, DOI 10.1161/CIRCIMAGING.110.962126
   Zelt JGE, 2019, J NUCL CARDIOL, V26, P2151, DOI 10.1007/s12350-018-01527-5
NR 33
TC 5
Z9 5
U1 0
U2 4
PU SOC NUCLEAR MEDICINE INC
PI RESTON
PA 1850 SAMUEL MORSE DR, RESTON, VA 20190-5316 USA
SN 0161-5505
EI 1535-5667
J9 J NUCL MED
JI J. Nucl. Med.
PD APR 1
PY 2021
VL 62
IS 4
BP 479
EP 485
DI 10.2967/jnumed.120.248021
PG 7
WC Radiology, Nuclear Medicine & Medical Imaging
WE Science Citation Index Expanded (SCI-EXPANDED)
SC Radiology, Nuclear Medicine & Medical Imaging
GA SN6SD
UT WOS:000658416500010
PM 32859709
OA Bronze
DA 2023-08-27
ER

PT J
AU Li, S
   Chen, LN
   Zhong, L
AF Li, Shu
   Chen, Li-Na
   Zhong, Lin
TI A 7-year-old boy with recurrent cyanosis and tachypnea: A case report
SO WORLD JOURNAL OF CLINICAL CASES
LA English
DT Article
DE Respiratory failure; Pulmonary heart disease; Sleep-related breathing
   disorders; Pleomorphic xanthoastrocytoma; Children; Case report
AB BACKGROUND Brain tumors are the most common solid tumors in children and comprise 25% of all malignancies in children. Common presentations include headache, nausea and vomiting, gait abnormality, papilledema, and epileptic seizure; however, some symptoms can be very insidious, with atypical and misleading manifestations. CASE SUMMARY Here, we report a 7-year-old boy who presented with recurrent cyanosis and tachypnea after exercise for 2 years. His body mass index was 26.43 kg/m(2). Hepatosplenomegaly, blood gas analysis, biochemical parameters, chest computed tomography scan, and echocardiograph suggested type II respiratory failure, pulmonary heart disease, and mild liver injury. Non-invasive breathing support, antibiotics, and anti-heart failure therapy were given. The patient's pulse oxygen saturation increased to over 95% when he was awake but dropped to 50%-60%, accompanied by cyanosis, during sleep while receiving high-flow nasal cannula oxygen. Sleep-related breathing disorder was suspected. In the intensive care unit, however, polysomnography was unavailable. Brain magnetic resonance imaging revealed a space-occupying (cerebellum and brainstem) lesion, which was later confirmed to be pleomorphic xanthoastrocytoma by surgery and histopathology by tissue biopsy. CONCLUSION When treating patients with cyanosis and tachypnea, a broad differential diagnosis should be considered, including brain tumor.
C1 [Li, Shu; Chen, Li-Na; Zhong, Lin] Sichuan Univ, West China Univ Hosp 2, Dept Pediat Pulmonol & Immunol, Chengdu 610066, Sichuan, Peoples R China.
   [Li, Shu; Chen, Li-Na; Zhong, Lin] Sichuan Univ, West China Univ Hosp 2, Key Lab Birth Defects & Related Dis Women & Childr, Minist Educ, Chengdu 610066, Sichuan, Peoples R China.
   [Li, Shu; Chen, Li-Na; Zhong, Lin] Sichuan Univ, NHC Key Lab Chronobiol, Chengdu 610066, Sichuan, Peoples R China.
   [Zhong, Lin] Sichuan Univ, West China Univ Hosp 2, Dept Pediat Pulmonol & Immunol, 1416 Chenglong Rd, Chengdu 610066, Sichuan, Peoples R China.
C3 Sichuan University; Sichuan University; Sichuan University; Sichuan
   University
RP Zhong, L (通讯作者)，Sichuan Univ, West China Univ Hosp 2, Dept Pediat Pulmonol & Immunol, 1416 Chenglong Rd, Chengdu 610066, Sichuan, Peoples R China.
EM linca_zhong@163.com
RI chen, lina/AAC-6336-2019
FU Science and Technology Department of Sichuan Province [2020YFS0105];
   West China Second University Hospital of Sichuan University [KL036]
FX Supported by the Science and Technology Department of Sichuan Province,
   No. 2020YFS0105; and the West China Second University Hospital of
   Sichuan University, No. KL036
CR American Academyofsleepmedicine, 2014, INT CLASSIFICATION S, V3rd, P108
   Andre D., 2016, HDB CLIN NEUROLOGY, V136, P1139
   Cacciotti C, 2020, J PATHOL, V251, P249, DOI 10.1002/path.5457
   Daniel J., 2018, 6 ASTROCYTIC OLIGODE, VSecond, P91
   Deak MC, 2014, CLIN CHEST MED, V35, P547, DOI 10.1016/j.ccm.2014.06.009
   Grilo-Bensusan I, 2016, WORLD J GASTROENTERO, V22, P5728, DOI 10.3748/wjg.v22.i25.5728
   Herkenrath SD, 2019, RESPIRATION, V98, P95, DOI 10.1159/000500728
   Jha AK, 2019, J FAM MED PRIM CARE, V8, P3408, DOI 10.4103/jfmpc.jfmpc_580_19
   Masa JF, 2019, EUR RESPIR REV, V28, DOI 10.1183/16000617.0097-2018
   Shaikh Nawal, 2019, CNS Oncol, V8, pCNS39, DOI 10.2217/cns-2019-0009
   Thurnheer R, 2017, RESPIRATION, V93, P65, DOI 10.1159/000452957
   Zaidi S, 2018, AUTON NEUROSCI-BASIC, V210, P1, DOI 10.1016/j.autneu.2017.11.003
NR 12
TC 0
Z9 0
U1 0
U2 2
PU BAISHIDENG PUBLISHING GROUP INC
PI PLEASANTON
PA 7041 Koll Center Parkway, Suite 160, PLEASANTON, CA, UNITED STATES
SN 2307-8960
J9 WORLD J CLIN CASES
JI World J. Clin. Cases
PD JUL 16
PY 2022
VL 10
IS 20
BP 6974
EP 6980
DI 10.12998/wjcc.v10.i20.6974
PG 7
WC Medicine, General & Internal
WE Science Citation Index Expanded (SCI-EXPANDED)
SC General & Internal Medicine
GA 3F8XB
UT WOS:000830944000021
PM 36051109
OA Green Published, gold
DA 2023-08-27
ER

PT J
AU Spacca, B
   Mallucci, C
   Riordan, A
   Appleton, R
   Thorp, N
   Pizer, B
AF Spacca, Barbara
   Mallucci, Conor
   Riordan, Andrew
   Appleton, Richard
   Thorp, Nicky
   Pizer, Barry
TI HSV encephalitis in a child with brain stem glioma: a rare complication
   of therapy
SO CHILDS NERVOUS SYSTEM
LA English
DT Article
DE herpes simplex virus; encephalitis; brain stem; glioma; radiotherapy
ID HERPES-SIMPLEX ENCEPHALITIS
AB Background Herpes simplex virus (HSV) encephalitis is a rare association with pediatric neurosurgical pathologies.
   Case report A 13-year-old boy was diagnosed with an inoperable, biopsy-proven pontine grade II astrocytoma. During radiotherapy, he developed status epilepticus controlled by thiopentone with intubation and ventilation. Empiric cefotaxime and aciclovir were given. Lumbar cerebrospinal fluid (CSF) showed a normal white cell count, normal glucose, and a slightly elevated protein level. However, the CSF showed a positive polymerase chain reaction (PCR) for HSV type 1 DNA. Intravenous aciclovir was given for 21 days and foscarnet for 7 days. He was extubated after 4 weeks at which time he was aphasic with spastic diplegia. After 8 weeks, MRI brain scan showed the typical bitemporal pattern of HSV encephalitis. He made slow improvement but died 8 months after diagnosis from tumor progression.
   Conclusion HSV encephalitis is a rare but life threatening complication in neurosurgical patients. A low threshold for both investigation with CSF PCR and empirical treatment with intravenous aciclovir is warranted. As in this case, initial microscopic examination of the CSF may be normal. The literature on HSV encephalitis in neurosurgical patients is discussed.
C1 Royal Liverpool Childrens Hosp NHS Trust, Dept Oncol, Liverpool L12 2AP, Merseyside, England.
   Royal Liverpool Childrens Hosp NHS Trust, Dept Neurosurg, Liverpool, Merseyside, England.
   Royal Liverpool Childrens Hosp NHS Trust, Dept Infect Dis, Liverpool, Merseyside, England.
   Royal Liverpool Childrens Hosp NHS Trust, Paediat Neurosci Fdn, Roald Dahl EEG Dept, Liverpool, Merseyside, England.
   Clatterbridge Ctr Oncol, Wirral, Merseyside, England.
C3 Alder Hey Children's NHS Foundation Trust; Alder Hey Children's NHS
   Foundation Trust; Alder Hey Children's NHS Foundation Trust; Alder Hey
   Children's NHS Foundation Trust; Clatterbridge Cancer Centre
RP Pizer, B (通讯作者)，Royal Liverpool Childrens Hosp NHS Trust, Dept Oncol, Eaton Rd, Liverpool L12 2AP, Merseyside, England.
EM barry.pizer@rlc.nhs.uk
RI Spacca, Barbara/AAK-4688-2021
OI THORP, NICOLA/0000-0003-3754-9075; Mallucci, Conor/0000-0002-5509-0547
CR Boivin Guy, 2004, Herpes, V11 Suppl 2, p48A
   Bourgeois M, 1999, NEUROSURGERY, V44, P633, DOI 10.1097/00006123-199903000-00106
   De Tiege X, 2003, CLIN INFECT DIS, V36, P1335, DOI 10.1086/374839
   Domingues RB, 1998, J CLIN MICROBIOL, V36, P2229, DOI 10.1128/JCM.36.8.2229-2234.1998
   FEARNSIDE MR, 1972, J NEUROSURG, V36, P499, DOI 10.3171/jns.1972.36.4.0499
   KOELFEN W, 1996, NEURORADIOLOGY, V34, P490
   Pevenstein SR, 1999, J VIROL, V73, P10514, DOI 10.1128/JVI.73.12.10514-10518.1999
   Riel-Romero RMS, 2003, PEDIATR NEUROL, V29, P69, DOI 10.1016/S0887-8994(03)00044-4
   Schiff D, 1998, HUM PATHOL, V29, P215, DOI 10.1016/S0046-8177(98)90038-7
   Spuler A, 1999, J NEUROL NEUROSUR PS, V67, P239, DOI 10.1136/jnnp.67.2.239
   Tohyama Y, 1997, CHILD NERV SYST, V13, P352, DOI 10.1007/s003810050096
   TYLER LK, 2004, HERPES S2, V11, pA57
   Whitley RJ, 2006, ANTIVIR RES, V71, P141, DOI 10.1016/j.antiviral.2006.04.002
   WHITLEY RJ, 1986, NEW ENGL J MED, V314, P144, DOI 10.1056/NEJM198601163140303
NR 14
TC 12
Z9 12
U1 0
U2 0
PU SPRINGER
PI NEW YORK
PA ONE NEW YORK PLAZA, SUITE 4600, NEW YORK, NY, UNITED STATES
SN 0256-7040
EI 1433-0350
J9 CHILD NERV SYST
JI Childs Nerv. Syst.
PD NOV
PY 2007
VL 23
IS 11
BP 1347
EP 1350
DI 10.1007/s00381-007-0389-3
PG 4
WC Clinical Neurology; Pediatrics; Surgery
WE Science Citation Index Expanded (SCI-EXPANDED)
SC Neurosciences & Neurology; Pediatrics; Surgery
GA 212TJ
UT WOS:000249619400021
PM 17593375
DA 2023-08-27
ER

PT J
AU Matsumine, A
   Takegami, K
   Asanuma, K
   Matsubara, T
   Nakamura, T
   Uchida, A
   Sudo, A
AF Matsumine, Akihiko
   Takegami, Kenji
   Asanuma, Kunihiro
   Matsubara, Takao
   Nakamura, Tomoki
   Uchida, Atsumasa
   Sudo, Akihiro
TI A novel hyperthermia treatment for bone metastases using magnetic
   materials
SO INTERNATIONAL JOURNAL OF CLINICAL ONCOLOGY
LA English
DT Review
DE Hyperthermia; Bone metastasis; Pathological fracture; Magnetic material;
   Electromagnetic field
ID TUMOR-NECROSIS-FACTOR; SOFT-TISSUE SARCOMA; INTRAMEDULLARY NAIL;
   RADIATION-THERAPY; CANCER; DISEASE; CEMENT; NANOPARTICLES; HEAT;
   APOPTOSIS
AB Patients with bone metastases in the extremities sometimes require surgical intervention to prevent deterioration of quality of life due to a pathological fracture. The use of localized radiotherapy combined with surgical reinforcement has been a gold standard for the treatment of bone metastases. However, radiotherapy sometimes induces soft tissue damage, including muscle induration and joint contracture. Moreover, cancer cells are not always radiosensitive. Hyperthermia has been studied since the 1940s using an experimental animal model to treat various types of advanced cancer, and studies have now reached the stage of clinical application, especially in conjunction with radiotherapy or chemotherapy. Nevertheless, bone metastases have several special properties which discourage oncologists from developing hyperthermic therapeutic strategies. First, the bone is located deep in the body, and has low thermal conductivity due to the thickness of cortical bone and the highly vascularized medulla. To address these issues, we developed new hyperthermic strategies which generate heat using magnetic materials under an alternating electromagnetic field, and started clinical application of this treatment modality. The purpose of this review is to summarize the latest studies on hyperthermic treatment in the field of musculoskeletal tumors, and to introduce the treatment strategy employing our novel hyperthermia approach.
C1 [Matsumine, Akihiko; Asanuma, Kunihiro; Matsubara, Takao; Nakamura, Tomoki; Uchida, Atsumasa; Sudo, Akihiro] Mie Univ, Grad Sch Med, Dept Orthopaed Surg, Tsu, Mie 5148507, Japan.
   [Takegami, Kenji] Saiseikai Matsusaka Gen Hosp, Dept Orthopaed Surg, Matsusaka, Mie 5158557, Japan.
C3 Mie University
RP Matsumine, A (通讯作者)，Mie Univ, Grad Sch Med, Dept Orthopaed Surg, 2-174 Edobashi, Tsu, Mie 5148507, Japan.
EM matsumin@clin.medic.mie-u.ac.jp
FU Ministry of Health, Labour and Welfare; Grants-in-Aid for Scientific
   Research [23592183] Funding Source: KAKEN
FX We thank the secretarial staff (Chie Usui, Chiyuki Ueno, Misa Hashimoto,
   Chinami Yamaguchi, Takahiro Iino, Katsura Chiba) of the Department of
   Orthopedic Surgery, Mie University Graduate School of Medicine, for
   their generous cooperation. This work is supported in part by the grant
   from the Ministry of Health, Labour and Welfare (Grants-in Aid for
   Clinical Cancer Research).
CR Akagi M, 1997, INT J HYPERTHER, V13, P387, DOI 10.3109/02656739709046540
   Coleman RE, 1998, BRIT J CANCER, V77, P336, DOI 10.1038/bjc.1998.52
   Coleman RE, 2006, CLIN CANCER RES, V12, p6243S, DOI 10.1158/1078-0432.CCR-06-0931
   FAN K, 1983, J UROLOGY, V130, P708, DOI 10.1016/S0022-5347(17)51417-2
   Fan QY, 1996, BIOELECTROMAGNETICS, V17, P218, DOI 10.1002/(SICI)1521-186X(1996)17:3<218::AID-BEM7>3.0.CO;2-6
   FIDLER M, 1981, ACTA ORTHOP SCAND, V52, P623, DOI 10.3109/17453678108992157
   FRASSICA DA, 1998, SURG BONE SOFT TISSU, P633
   Groenemeyer DHW, 2002, ACAD RADIOL, V9, P467, DOI 10.1016/S1076-6332(03)80194-0
   Grunhagen DJ, 2006, CANCER-AM CANCER SOC, V106, P1776, DOI 10.1002/cncr.21802
   HARMON BV, 1990, INT J RADIAT BIOL, V58, P845, DOI 10.1080/09553009014552221
   Hilger I, 2000, INVEST RADIOL, V35, P170, DOI 10.1097/00004424-200003000-00003
   IKENAGA M, 1994, INT J HYPERTHER, V10, P507, DOI 10.3109/02656739409009354
   IKENAGA M, 1993, J ORTHOP RES, V11, P849, DOI 10.1002/jor.1100110611
   Ito A, 2005, J BIOSCI BIOENG, V100, P1, DOI 10.1263/jbb.100.1
   Ivkov R, 2005, CLIN CANCER RES, V11, p7093S, DOI 10.1158/1078-0432.CCR-1004-0016
   Johannsen M, 2005, INT J HYPERTHER, V21, P637, DOI 10.1080/02656730500158360
   KAPP DS, 1989, STRAHLENTHER ONKOL, V165, P724
   KAWANABE K, 1993, J APPL BIOMATER, V4, P135, DOI 10.1002/jab.770040204
   Kawashita M, 2005, BIOMATERIALS, V26, P2231, DOI 10.1016/j.biomaterials.2004.07.014
   KOKUBO T, 1991, BIOMATERIALS, V12, P155, DOI 10.1016/0142-9612(91)90194-F
   Kusaka Masaya, 2002, J Orthop Sci, V7, P354, DOI 10.1007/s007760200059
   MALAWER MM, 1988, CLIN ORTHOP RELAT R, P299
   Matsumine A, 2006, J SURG ONCOL, V93, P212, DOI 10.1002/jso.20355
   Matsumine A, 2007, CLIN EXP METASTAS, V24, P191, DOI 10.1007/s10585-007-9068-8
   MORITA K, 2002, J MUSCULOSKELET SYST, V15, P443
   MORITA K, 2002, ORTHOP CERAM IMPLANT, V19, P97
   Otsuka Takanobu, 2001, International Journal of Clinical Oncology, V6, P253, DOI 10.1007/PL00012114
   Pennacchioli E, 2009, EXPERT REV ANTICANC, V9, P199, DOI 10.1586/14737140.9.2.199
   Rau B, 1998, ANN SURG, V227, P380, DOI 10.1097/00000658-199803000-00010
   Robins HI, 1997, ANTICANCER RES, V17, P2891
   Sakurai H, 2002, INT J HYPERTHER, V18, P472, DOI 10.1080/02656730210146917
   SELLINS KS, 1991, RADIAT RES, V126, P88, DOI 10.2307/3578175
   Stauffer PR, 2005, INT J HYPERTHER, V21, P731, DOI 10.1080/02656730500331868
   STURUP J, 1994, ACTA ORTHOP SCAND, V65, P20, DOI 10.3109/17453679408993711
   Takegami K, 1998, J BIOMED MATER RES, V43, P210, DOI 10.1002/(SICI)1097-4636(199822)43:2<210::AID-JBM16>3.0.CO;2-L
   Uchida A, 2004, J ORTHOP SCI, V9, P415, DOI 10.1007/s00776-004-0788-1
   van der Zee J, 2002, ANN ONCOL, V13, P1173, DOI 10.1093/annonc/mdf280
   Vogl TJ, 2001, CARDIOVASC INTER RAD, V24, P432, DOI 10.1007/s00270-001-0037-3
   Yan SY, 2005, J NANOSCI NANOTECHNO, V5, P1185, DOI 10.1166/jnn.2005.219
   YAZAWA Y, 1990, CLIN ORTHOP RELAT R, P213
NR 40
TC 69
Z9 80
U1 2
U2 37
PU SPRINGER JAPAN KK
PI TOKYO
PA CHIYODA FIRST BLDG EAST, 3-8-1 NISHI-KANDA, CHIYODA-KU, TOKYO, 101-0065,
   JAPAN
SN 1341-9625
EI 1437-7772
J9 INT J CLIN ONCOL
JI Int. J. Clin. Oncol.
PD APR
PY 2011
VL 16
IS 2
BP 101
EP 108
DI 10.1007/s10147-011-0217-3
PG 8
WC Oncology
WE Science Citation Index Expanded (SCI-EXPANDED)
SC Oncology
GA 746MV
UT WOS:000289252300004
PM 21373775
DA 2023-08-27
ER

PT J
AU Nagata, H
   Arai, T
   Soejima, Y
   Suzuki, H
   Ishii, H
   Hibi, T
AF Nagata, H
   Arai, T
   Soejima, Y
   Suzuki, H
   Ishii, H
   Hibi, T
TI Limited capability of regional lymph nodes to eradicate metastatic
   cancer cells
SO CANCER RESEARCH
LA English
DT Article
ID TUMOR-INFILTRATING LYMPHOCYTES; MIGRATION INHIBITORY FACTOR; MURAMYL
   DIPEPTIDE; RECOMBINANT INTERLEUKIN-2; FACTOR MIF; MACROPHAGE; CARCINOMA;
   GROWTH; BREAST; REGRESSION
AB The capacity of lymph nodes to eradicate cancer is a controversial issue. The purpose of this study was to determine the interplay between tumor growth and host resistance at early stages of lymph node metastasis. A metastasis model was made in the rat mesenteric lymph node, and migration of cancer cells was visualized in vivo. The lymph node was removed for histologic analysis and cytokine measurement. Migrant cancer cells were initially arrested in the marginal sinus. After an initial increase, the number of cancer cells in the marginal sinus declined until 48 hours after inoculation. Germinal centers and lymphoid cells in the medulla proliferated before 48 hours. ED3(+) macrophages incorporated apoptotic cancer cells, but significant cancer proliferation occurred after 4 days. Lymph nodes depleted of macrophages were massively invaded by cancer cells. Tumor necrosis factor alpha and interleukin (IL)-1beta in the nodes transiently increased after 1 hour and 3 hours, respectively, and were expressed in ED3(+) and ED2(+) macrophages, respectively. These changes were followed by a transient increase in IL-2. Interferon-gamma and IL-12 did not increase during the early stages of metastasis, but they decreased after 48 hours. In conclusion, the marginal sinus constitutes a mechanical barrier against cancer cell passage. Early pathological manifestations in the regional lymph node are consistent with those in cancer patients with improved survival. Parasinus macrophages play a role in the transient antimetastatic capability of the node, and cytokines secreted by these cells increased at the early stages of metastasis. Deterioration of cytokine induction may be responsible for subsequent cancer proliferation.
C1 Keio Univ, Sch Med, Dept Internal Med, Shinjuku Ku, Tokyo 1608582, Japan.
   Keio Univ, Fac Sci & Technol, Tokyo 1608582, Japan.
C3 Keio University; Keio University
RP Nagata, H (通讯作者)，Keio Univ, Sch Med, Dept Internal Med, Shinjuku Ku, 35 Shinanomachi, Tokyo 1608582, Japan.
EM nagtata@sc.itc.keio.ac.jp
RI SUZUKI, HIDEKAZU/S-9376-2019; Suzuki, Hidekazu/J-4396-2013
CR Aruga A, 1997, J LEUKOCYTE BIOL, V61, P507, DOI 10.1002/jlb.61.4.507
   BARTH RJ, 1991, J EXP MED, V173, P647, DOI 10.1084/jem.173.3.647
   BLOOM BR, 1966, SCIENCE, V153, P80, DOI 10.1126/science.153.3731.80
   BRODT P, 1991, CANCER METAST REV, V10, P23, DOI 10.1007/BF00046841
   BRODT P, 1990, BREAST CANCER RES TR, V17, P109, DOI 10.1007/BF01806291
   CALANDRA T, 1995, NATURE, V377, P68, DOI 10.1038/377068a0
   CAMERON RB, 1988, CANCER RES, V48, P5810
   CARR I, 1974, J PATHOL, V113, P85, DOI 10.1002/path.1711130204
   Chesney J, 1999, MOL MED, V5, P181, DOI 10.1007/BF03402061
   CIOCCA DR, 1980, AM J PATHOL, V99, P193
   CLARK SL, 1962, AM J ANAT, V110, P217, DOI 10.1002/aja.1001100303
   COBB RA, 1987, BRIT J EXP PATHOL, V68, P461
   Cochran AJ, 2001, MODERN PATHOL, V14, P604, DOI 10.1038/modpathol.3880358
   FIDLER IJ, 1981, P NATL ACAD SCI-BIOL, V78, P1680, DOI 10.1073/pnas.78.3.1680
   FISHER B, 1967, CANCER, V20, P1907, DOI 10.1002/1097-0142(196711)20:11<1907::AID-CNCR2820201117>3.0.CO;2-L
   GOEDEGEBUURE PS, 1995, J CLIN ONCOL, V13, P1939, DOI 10.1200/JCO.1995.13.8.1939
   GRUNDMANN E, 1985, PATHOL RES PRACT, V179, P304, DOI 10.1016/S0344-0338(85)80139-4
   HAMANN U, 1985, EUR J IMMUNOL, V15, P18, DOI 10.1002/eji.1830150105
   HEWITT HB, 1975, BRIT J CANCER, V31, P25, DOI 10.1038/bjc.1975.4
   Ichii S, 2000, CANCER IMMUNOL IMMUN, V49, P1, DOI 10.1007/s002620050021
   Ishida K, 1997, CANCER, V79, P1069, DOI 10.1002/(SICI)1097-0142(19970315)79:6<1069::AID-CNCR3>3.0.CO;2-B
   KODAMA T, 1974, JNCI-J NATL CANCER I, V52, P931, DOI 10.1093/jnci/52.3.931
   KUROKAWA Y, 1970, GANN, V61, P461
   LOTZE MT, 1986, JAMA-J AM MED ASSOC, V256, P3117, DOI 10.1001/jama.256.22.3117
   MeyerSiegler K, 1996, UROLOGY, V48, P448, DOI 10.1016/S0090-4295(96)00207-5
   MULE JJ, 1985, CANCER RES, V45, P526
   Nagata H, 2000, CLIN HEMORHEOL MICRO, V23, P345
   NAOT D, 1997, ADV CANCER RES, V71, P241
   Nishihira J, 2003, ANN NY ACAD SCI, V995, P171, DOI 10.1111/j.1749-6632.2003.tb03220.x
   PABST MJ, 1980, J EXP MED, V151, P101, DOI 10.1084/jem.151.1.101
   Porter GA, 2001, ANN SURG ONCOL, V8, P116, DOI 10.1007/s10434-001-0116-3
   ROSENBERG SA, 1994, J NATL CANCER I, V86, P1159, DOI 10.1093/jnci/86.15.1159
   SCHOIT AJ, 1982, CANCER RES, V42, P161
   SHU S, 1983, CANCER RES, V43, P2637
   TANABE K, 1998, ADV SURG, V31, P79
   Tannenbaum CS, 1998, J IMMUNOL, V161, P927
   TSAKRAKLIDES V, 1974, CANCER-AM CANCER SOC, V34, P1259, DOI 10.1002/1097-0142(197410)34:4<1259::AID-CNCR2820340436>3.0.CO;2-Y
   VANLOVEREN H, 1984, IMMUNOBIOLOGY, V166, P118, DOI 10.1016/S0171-2985(84)80031-5
   VANROOIJEN N, 1994, J IMMUNOL METHODS, V174, P83
   Veronesi U, 2003, NEW ENGL J MED, V349, P546, DOI 10.1056/NEJMoa012782
   WAHL SM, 1979, J IMMUNOL, V122, P2226
   YAMASHITA R, 1986, CANCER RES, V46, P3138
NR 42
TC 34
Z9 35
U1 0
U2 2
PU AMER ASSOC CANCER RESEARCH
PI PHILADELPHIA
PA 615 CHESTNUT ST, 17TH FLOOR, PHILADELPHIA, PA 19106-4404 USA
SN 0008-5472
J9 CANCER RES
JI Cancer Res.
PD NOV 15
PY 2004
VL 64
IS 22
BP 8239
EP 8248
DI 10.1158/0008-5472.CAN-04-1182
PG 10
WC Oncology
WE Science Citation Index Expanded (SCI-EXPANDED)
SC Oncology
GA 872CA
UT WOS:000225182300017
PM 15548690
DA 2023-08-27
ER

PT J
AU Oztop-Cakmak, O
   Vanli-Yavuz, E
   Aygun, S
   Bastan, B
   Egemen, E
   Solaroglu, I
   Gursoy-Ozdemir, Y
AF Oztop-Cakmak, Ozgur
   Vanli-Yavuz, Ebru
   Aygun, Serhat
   Bastan, Birgul
   Egemen, Emrah
   Solaroglu, Ihsan
   Gursoy-Ozdemir, Yasemin
TI ISOLATED HYPOGLOSSAL NERVE PALSY DUE TO A JUGULAR FORAMEN SCHWANNOMA
SO IDEGGYOGYASZATI SZEMLE-CLINICAL NEUROSCIENCE
LA English
DT Article
DE isolated hypoglossal nerve palsy; schwannoma; radiosurgery
AB Introduction - Although the involvement of the hypoglossal nerve together with other cranial nerves is common in several pathological conditions of the brain, particularly the brainstem, isolated hypoglossal nerve palsy is a rare condition and a diagnostic challenge.
   Case presentation - The presented patient arrived to the hospital with a history of slurred speech and an uncomfortable sensation on his tongue. Neurological examination showed left-sided hemiatrophy of the tongue with fasciculations and deviation towards the left side during protrusion. Based on the clinical and MRI findings, a diagnosis of hypoglossal nerve schwannoma was made.
   Discussion - Hypoglossal nerve palsy may arise from multiple causes such as trauma, infections, neoplasms, and endocrine, autoimmune and vascular pathologies. In our case, the isolated involvement of the hypoglossal nerve was at the skull base segment, where the damage to the hypoglossal nerve may occur mostly due to metastasis, nasopharyngeal carcinomas, nerve sheath tumors and glomus tumors.
   Conclusion - Because of the complexity of the region's anatomy, the patient diagnosed with hypoglossal nerve schwannoma was referred for gamma knife radiosurgery.
C1 [Oztop-Cakmak, Ozgur; Vanli-Yavuz, Ebru; Gursoy-Ozdemir, Yasemin] Koc Univ Hosp, Dept Neurol, Davutpasa Caddesi 4, TR-34010 Istanbul, Turkey.
   [Aygun, Serhat] Koc Univ Hosp, Dept Radiol, Istanbul, Turkey.
   [Bastan, Birgul] Koc Univ Hosp, Dept Neurosurg, Istanbul, Turkey.
   [Egemen, Emrah; Solaroglu, Ihsan] Haseki Hosp, Dept Neurol, Istanbul, Turkey.
C3 Koc University; Koc University; Koc University; Istanbul Haseki Training
   & Research Hospital
RP Oztop-Cakmak, O (通讯作者)，Koc Univ Hosp, Dept Neurol, Davutpasa Caddesi 4, TR-34010 Istanbul, Turkey.
EM ocakmak@kuh.ku.edu.tr
RI Solaroglu, Ihsan/ABE-8816-2020; Gursoy-Ozdemir, Yasemin/X-2778-2019;
   Solaroğlu, IHSAN/ABF-7606-2020; EGEMEN, Emrah/I-2030-2017; yavuz,
   ebru/ITU-1332-2023; Oztop Cakmak, Ozgur/AAC-4548-2022
OI Solaroglu, Ihsan/0000-0002-9472-1735; Gursoy-Ozdemir,
   Yasemin/0000-0002-0860-8964; Solaroğlu, IHSAN/0000-0002-9472-1735;
   EGEMEN, Emrah/0000-0003-4930-4577; Oztop Cakmak,
   Ozgur/0000-0003-3413-0332
CR Alves P, 2010, EUR J RADIOL, V74, P368, DOI 10.1016/j.ejrad.2009.08.028
   Kuo LT, 2008, SURG NEUROL, V70, P34, DOI 10.1016/j.surneu.2007.11.023
   Mahadevappa K, 2012, CLIN MED RES, V10, P127, DOI 10.3121/cmr.2011.1029
   Mujic A, 2003, J CLIN NEUROSCI, V10, P492, DOI 10.1016/S0967-5868(03)00083-3
   Suthar PP, 2015, J CLIN DIAGN RES, V9, DOI 10.7860/JCDR/2015/12250.6193
NR 5
TC 1
Z9 1
U1 1
U2 6
PU LITERATURA MEDICA
PI BUDAPEST
PA MARGIT KRT 31-33, BUDAPEST, 1024, HUNGARY
SN 0019-1442
J9 IDEGGYOGY SZEMLE
JI Ideggyogy. Szle.
PD JUL 30
PY 2019
VL 72
IS 7-8
BP 282
EP 284
DI 10.18071/isz.72.0282
PG 3
WC Clinical Neurology; Neurosciences
WE Science Citation Index Expanded (SCI-EXPANDED)
SC Neurosciences & Neurology
GA IN5GJ
UT WOS:000478703600010
PM 31517462
DA 2023-08-27
ER

PT J
AU Asthagiri, AR
   Mehta, GU
   Zach, L
   Li, XB
   Butman, JA
   Camphausen, KA
   Lonser, RR
AF Asthagiri, Ashok R.
   Mehta, Gautam U.
   Zach, Leor
   Li, Xiaobai
   Butman, John A.
   Camphausen, Kevin A.
   Lonser, Russell R.
TI Prospective evaluation of radiosurgery for hemangioblastomas in von
   Hippel-Lindau disease
SO NEURO-ONCOLOGY
LA English
DT Article
DE central nervous system hemangioblastoma; radiosurgery; treatment; von
   Hippel-Lindau disease
ID GAMMA-KNIFE RADIOSURGERY; CENTRAL-NERVOUS-SYSTEM; SURGICAL-MANAGEMENT;
   STEREOTACTIC RADIOSURGERY; NATURAL-HISTORY; SURGERY
AB To determine the effectiveness of stereotactic radiosurgery (SRS) treatment to central nervous system (CNS) hemangioblastomas in von Hippel-Lindau disease (VHL), we analyzed long-term results in VHL patients treated with SRS. Patients were enrolled in a prospective VHL natural history study, undergoing SRS treatment of CNS hemangioblastomas. Treatment regimens, serial clinical evaluations, and longitudinal imaging data were analyzed. Twenty VHL patients (10 males and 10 females) underwent SRS treatment of 44 CNS hemangioblastomas (39 cerebellar and 5 brainstem). Mean (+/- SD) age at treatment was 37.5 +/- 12.0 years (range: 13-67). Mean follow-up was 8.5 +/- 3.2 years (range: 3.0-17.6 years). All patients were alive at last follow-up. Mean treated tumor volume was 0.5 +/- 0.7 cm(3) (range: 0.01-3.6 cm(3)). Mean prescription dose was 18.9 Gy (range: 12-24 Gy) at the tumor margin. Local control rate at 2, 5, 10, and 15 years after SRS treatment was 91%, 83%, 61%, and 51%, respectively. Univariate analysis did not identify variables associated (P > .05) with worse tumor control at last follow-up. Thirty-three percent of SRS-treated small (<1.0cm diameter), asymptomatic tumors progressed over a long-term follow-up. There were no long-term adverse radiation effects. Although SRS treatment of hemangioblastomas in VHL has a low risk for adverse radiation effects, it is associated with diminishing control over a long-term follow-up. These results indicate that SRS should not be used to prophylactically treat asymptomatic tumors and should be reserved for the treatment of tumors that are not surgically resectable.
C1 [Asthagiri, Ashok R.; Mehta, Gautam U.] Natl Inst Neurol Disorders & Stroke, Surg Neurol Branch, NIH, Bethesda, MD 20892 USA.
   [Zach, Leor; Camphausen, Kevin A.] NCI, Radiat Oncol Branch, NIH, Bethesda, MD 20892 USA.
   [Li, Xiaobai] Natl Inst Neurol Disorders & Stroke, Off Clin Director, NIH, Bethesda, MD 20892 USA.
   [Butman, John A.] NIH, Dept Diagnost Radiol, Ctr Clin, Bethesda, MD 20892 USA.
C3 National Institutes of Health (NIH) - USA; NIH National Institute of
   Neurological Disorders & Stroke (NINDS); National Institutes of Health
   (NIH) - USA; NIH National Cancer Institute (NCI); National Institutes of
   Health (NIH) - USA; NIH National Institute of Neurological Disorders &
   Stroke (NINDS); National Institutes of Health (NIH) - USA; NIH Clinical
   Center (CC)
RP Asthagiri, AR (通讯作者)，Natl Inst Neurol Disorders & Stroke, Surg Neurol Branch, NIH, Bldg 10,Room 5D37, Bethesda, MD 20892 USA.
EM asthagiria@ninds.nih.gov
RI ; Butman, John/J-2780-2013
```
