## Supplemental Material 1 for "Bibliometric analysis of emerging trends and research foci in brainstem tumor field over thirty years (1992-2023)": savedrecs (7).txt (part 4 of 4)

```
OI Mehta, Gautam/0000-0002-8009-6430; Butman, John/0000-0002-1547-9195
FU National Institute of Neurologic Disorders and Stroke at the National
   Institutes of Health
FX This research was supported by the Intramural Research Program of the
   National Institute of Neurologic Disorders and Stroke at the National
   Institutes of Health.
CR Ammerman JM, 2006, J NEUROSURG, V105, P248, DOI 10.3171/jns.2006.105.2.248
   Butman JA, 2008, JAMA-J AM MED ASSOC, V300, P1334, DOI 10.1001/jama.300.11.1334
   Chakraborti PR, 1997, BRIT J NEUROSURG, V11, P110
   Chang SD, 1998, NEUROSURGERY, V43, P28, DOI 10.1097/00006123-199807000-00018
   Evans DGR, 2006, J MED GENET, V43, P289, DOI 10.1136/jmg.2005.036319
   Jagannathan J, 2008, J NEUROSURG, V108, P210, DOI 10.3171/JNS/2008/108/2/0210
   Jawahar A, 2000, ACTA NEUROCHIR, V142, P641, DOI 10.1007/s007010070107
   Kano H, 2008, NEUROSURGERY, V63, P443, DOI 10.1227/01.NEU.0000313120.81565.D7
   KARNOFSKY DA, 1948, CANCER-AM CANCER SOC, V1, P634, DOI 10.1002/1097-0142(194811)1:4<634::AID-CNCR2820010410>3.0.CO;2-L
   LATIF F, 1993, SCIENCE, V260, P1317, DOI 10.1126/science.8493574
   Lonser RR, 2005, ANN NEUROL, V58, P392, DOI 10.1002/ana.20584
   Lonser RR, 2003, J NEUROSURG, V98, P106, DOI 10.3171/jns.2003.98.1.0106
   Lonser RR, 2003, J NEUROSURG, V99, P64, DOI 10.3171/spi.2003.99.1.0064
   Lonser RR, 2003, LANCET, V361, P2059, DOI 10.1016/S0140-6736(03)13643-4
   LUNDIN P, 1992, J COMPUT ASSIST TOMO, V16, P519, DOI 10.1097/00004728-199207000-00004
   Matsunaga S, 2007, ACTA NEUROCHIR, V149, P1007, DOI 10.1007/s00701-007-1274-2
   MELMON KL, 1964, AM J MED, V36, P595, DOI 10.1016/0002-9343(64)90107-X
   NEUMANN HPH, 1991, LANCET, V337, P1052, DOI 10.1016/0140-6736(91)91705-Y
   Niemela M, 1996, J NEUROSURG, V85, P591, DOI 10.3171/jns.1996.85.4.0591
   PAGE KA, 1993, SURG NEUROL, V40, P424, DOI 10.1016/0090-3019(93)90225-P
   Pan L, 1998, STEREOT FUNCT NEUROS, V70, P179, DOI 10.1159/000056420
   Park YS, 2005, J NEUROSURG, V102, P97, DOI 10.3171/jns.2005.102.s_supplement.0097
   Patrice SJ, 1996, INT J RADIAT ONCOL, V35, P493
   Rajaraman C, 2004, BRIT J NEUROSURG, V18, P338, DOI 10.1080/02688690400004944
   SEIZINGER BR, 1988, NATURE, V332, P268, DOI 10.1038/332268a0
   SMALLEY SR, 1990, INT J RADIAT ONCOL, V18, P1165, DOI 10.1016/0360-3016(90)90454-R
   Tago M, 2005, J NEUROSURG, V102, P171, DOI 10.3171/jns.2005.102.s_supplement.0171
   Wanebo JE, 2003, J NEUROSURG, V98, P82, DOI 10.3171/jns.2003.98.1.0082
   Wang EM, 2005, J NEUROSURG, V102, P225, DOI 10.3171/jns.2005.102.s_supplement.0225
   Weil RJ, 2003, J NEUROSURG, V98, P95, DOI 10.3171/jns.2003.98.1.0095
NR 30
TC 65
Z9 66
U1 0
U2 2
PU OXFORD UNIV PRESS INC
PI CARY
PA JOURNALS DEPT, 2001 EVANS RD, CARY, NC 27513 USA
SN 1522-8517
EI 1523-5866
J9 NEURO-ONCOLOGY
JI Neuro-Oncology
PD JAN
PY 2010
VL 12
IS 1
BP 80
EP 86
DI 10.1093/neuonc/nop018
PG 7
WC Oncology; Clinical Neurology
WE Science Citation Index Expanded (SCI-EXPANDED)
SC Oncology; Neurosciences & Neurology
GA 546BE
UT WOS:000273781300011
PM 20150370
OA Bronze, Green Published
DA 2023-08-27
ER

PT J
AU Kralik, SF
   Haider, KM
   Lobo, RR
   Supakul, N
   Calloni, SF
   Soares, BP
AF Kralik, Stephen F.
   Haider, Kathryn M.
   Lobo, Remy R.
   Supakul, Nucharin
   Calloni, Sonia F.
   Soares, Bruno P.
TI Orbital infantile hemangioma and rhabdomyosarcoma in children:
   differentiation using diffusion-weighted magnetic resonance imaging
SO JOURNAL OF AAPOS
LA English
DT Article
ID MASSES; TUMORS; INDETERMINATE; CELLULARITY; BENIGN; BRAIN; NECK; HEAD;
   MRI
AB PURPOSE To evaluate differences in magnetic resonance imaging (MRI) appearance between infantile hemangiomas and rhabdomyosarcomas of the orbit in pediatric patients using diffusion-weighted imaging.
   METHODS A multicenter retrospective review of MRIs of pediatric patients with infantile hemangiomas and rhabdomyosarcomas of the orbit was performed. MRI examinations from a total of 21 patients with infantile hemangiomas and 12 patients with rhabdomyosarcomas of the orbit were independently reviewed by two subspecialty board-certified neuroradiologists masked to the diagnosis. A freehand region of interest was placed in the mass to obtain the mean apparent diffusion coefficient (ADC) value of the mass as well as within the medulla to obtain a ratio of the ADC mass to the medulla. A t test was used to compare mean ADC and ADC ratios between the two groups. Receiver operating characteristic analysis was performed to determine ADC value and ADC ratio thresholds for differentiation of infantile hemangioma and rhabdomyosarcoma.
   RESULTS There was a statistically significant difference in the mean ADC value of infantile hemangiomas compared to rhabdomyosarcomas (1527 x 10(-6) mm(2)/s vs 782 x 10(-6) mm(2)/s; P = 0.0001) and the ADC ratio of the lesion to the medulla (1.77 vs 0.92; P = 0.0001). An ADC threshold of <1159 x 10-6 mm(2)/sec and an ADC ratio of <1.38 differentiated rhabdomyosarcoma from infantile hemangioma (sensitivity 100% and 100%; specificity 100% and 100%) with area under the curve of 1.0 and 1.0, respectively.
   CONCLUSIONS In conjunction with conventional MRI sequences, ADC values obtained from diffusion weighted MRI are useful to differentiate orbital infantile hemangiomas from rhabdomyosarcomas in pediatric patients.
C1 [Kralik, Stephen F.; Supakul, Nucharin] Indiana Univ Sch Med, Dept Radiol & Imaging Sci, Indianapolis, IN 46202 USA.
   [Haider, Kathryn M.] Riley Hosp Children, Dept Pediat Ophthalmol, Indianapolis, IN USA.
   [Lobo, Remy R.] Univ Michigan Hlth Syst, Dept Radiol, Neuroradiol Div, Ann Arbor, MI USA.
   [Calloni, Sonia F.] Univ Milan, Postgraduat Sch Radiodiagnost, Milan, Italy.
   [Soares, Bruno P.] Johns Hopkins Univ, Sch Med, Russel H Morgan Dept Radiol & Radiol Sci, Div Pediat Radiol,Sect Pediat Neuroradiol, Baltimore, MD USA.
C3 Indiana University System; Indiana University Bloomington; James
   Whitcomb Riley Hospital Children; University of Michigan System;
   University of Michigan; University of Milan; Johns Hopkins University
RP Kralik, SF (通讯作者)，714 N Senate Ave Suite 100, Indianapolis, IN 46202 USA.
EM steve.kralik@gmail.com
RI calloni, sonia/IAQ-5332-2023; Calloni, Sonia Francesca/AAD-2028-2022
OI Calloni, Sonia Francesca/0000-0002-6899-422X; Supakul,
   Nucharin/0000-0002-9129-9639
CR Guo AC, 2002, RADIOLOGY, V224, P177, DOI 10.1148/radiol.2241010637
   Humphries PD, 2007, RADIOLOGY, V245, P848, DOI 10.1148/radiol.2452061535
   Khalek AA, 2011, NEURORADIOLOGY, V53, P517, DOI 10.1007/s00234-011-0838-2
   Kolff-Gart AS, 2015, AM J NEURORADIOL, V36, P384, DOI 10.3174/ajnr.A4114
   Kono K, 2001, AM J NEURORADIOL, V22, P1081
   Lope LA, 2010, J AAPOS, V14, P257, DOI 10.1016/j.jaapos.2010.01.014
   Ognjanovic S, 2009, CANCER-AM CANCER SOC, V115, P4218, DOI 10.1002/cncr.24465
   Politi LS, 2010, RADIOLOGY, V256, P565, DOI 10.1148/radiol.10100086
   Razek AAK, 2009, EUR RADIOL, V19, P201, DOI 10.1007/s00330-008-1123-6
   Sepahdari AR, 2014, AM J NEURORADIOL, V35, P170, DOI 10.3174/ajnr.A3619
   Sepahdari AR, 2010, RADIOLOGY, V256, P554, DOI 10.1148/radiol.10091956
   Sugahara T, 1999, JMRI-J MAGN RESON IM, V9, P53, DOI 10.1002/(SICI)1522-2586(199901)9:1<53::AID-JMRI7>3.0.CO;2-2
   Yeom KW, 2013, AM J ROENTGENOL, V200, pW437, DOI 10.2214/AJR.12.9854
NR 13
TC 16
Z9 16
U1 0
U2 5
PU MOSBY-ELSEVIER
PI NEW YORK
PA 360 PARK AVENUE SOUTH, NEW YORK, NY 10010-1710 USA
SN 1091-8531
EI 1528-3933
J9 J AAPOS
JI J. AAPOS
PD FEB
PY 2018
VL 22
IS 1
BP 27
EP 31
DI 10.1016/j.jaapos.2017.09.002
PG 5
WC Ophthalmology; Pediatrics
WE Science Citation Index Expanded (SCI-EXPANDED)
SC Ophthalmology; Pediatrics
GA FY0YF
UT WOS:000426537900008
PM 29113884
OA Green Submitted
DA 2023-08-27
ER

PT J
AU Schoser, BGH
   Lorenz, J
   Zangemeister, WH
AF Schoser, BGH
   Lorenz, J
   Zangemeister, WH
TI Evoked potentials during active horizontal head rotations in patients
   with vertigo
SO NEUROLOGICAL RESEARCH
LA English
DT Article
DE active head rotations; angular accelerations; vertigo; vestibular-evoked
   potential
ID VESTIBULAR STIMULATION; CORTICAL CONTROL; LESIONS; PROJECTIONS;
   ACTIVATION; SACCADES; MOVEMENT; CORTEX
AB Objectives: The purpose of this study was to investigate whether evoked potentials by active head rotation help to verify and topographically differentiate patients with the major symptom vertigo.
   Methods: Twenty-four healthy human subjects and 43 patients with either infratentorial or supratentorial brain lesions were analysed.
   Results: The evoked response in normal subjects was composed of six peaks, indicated by polarization and time difference from the trigger points P100, N30, P0, N50, P155 and N320. The EEG pattern was independent of the direction, type of target and whether the eyes were open or closed. In contrast, the evoked response, especially P155, was dependent on the chosen trigger point and acceleration. P155 was the most stable and significant component of the evoked potentials. Thus, we chose P155 as the reference for studying patients with vertigo.
   Discussion: In peripheral vestibular disorders, cerebellar and diffuse supratentorial cerebral lesions and P155 latencies remain non-significantly altered. However, P155 latencies significantly increase in pontine lesions homolaterally, and space occupying tumors contra laterally.
   Conclusion: Active horizontal head rotations differentially stimulate the vestibulocortical pathways and may contribute to the analysis of vertigo.
C1 Univ Klinikum Hamburg Eppendorf, Klin Neurol, D-20246 Hamburg, Germany.
C3 University of Hamburg; University Medical Center Hamburg-Eppendorf
RP Schoser, BGH (通讯作者)，Univ Munich, Friedrich Baur Inst, Ziemssenstr 1a, D-80336 Munich, Germany.
EM bschoser@med.uni-muenchen.de
RI Schoser, Benedikt/AAH-6286-2020
OI Schoser, Benedikt/0000-0002-2757-8131
CR BOTTINI G, 1994, EXP BRAIN RES, V99, P164
   BOTTINI G, 1995, NATURE, V376, P778, DOI 10.1038/376778a0
   BRANDT T, 1995, NEUROLOGY, V45, P42, DOI 10.1212/WNL.45.1.42
   BRANDT T, 1994, ANN NEUROL, V35, P403, DOI 10.1002/ana.410350406
   Bucher SF, 1998, ANN NEUROL, V44, P120, DOI 10.1002/ana.410440118
   Colebatch JG, 2001, CURR OPIN NEUROL, V14, P21, DOI 10.1097/00019052-200102000-00004
   de Waele C, 2001, EXP BRAIN RES, V141, P541, DOI 10.1007/s00221-001-0894-7
   ELIDAN J, 1995, ACTA OTO-LARYNGOL, V115, P141, DOI 10.3109/00016489509139277
   Fitzgerald G, 1942, BRAIN, V65, P115, DOI 10.1093/brain/65.2.115
   Foerster O, 1936, HDB NEUROLOGIE, P358
   GRUSSER OJ, 1990, J PHYSIOL-LONDON, V430, P559
   HOOD JD, 1985, ELECTROEN CLIN NEURO, V62, P266, DOI 10.1016/0168-5597(85)90004-8
   ISRAEL I, 1995, BRAIN, V118, P1169, DOI 10.1093/brain/118.5.1169
   Lobel E, 1998, J NEUROPHYSIOL, V80, P2699, DOI 10.1152/jn.1998.80.5.2699
   McCrea RA, 1999, J NEUROPHYSIOL, V82, P416, DOI 10.1152/jn.1999.82.1.416
   PENFIELD W, 1957, Ann Otol Rhinol Laryngol, V66, P691
   PIERROTDESEILLIGNY C, 1995, ANN NEUROL, V37, P557, DOI 10.1002/ana.410370504
   PIRREDA E, 1987, ACTA OTORHINOLARYNGO, V104, P77
   RADIONOV V, 1996, ELECTROEN CLIN NEURO, V100, P354
   SCHNEIDER RC, 1968, J NEUROL SCI, V6, P493, DOI 10.1016/0022-510X(68)90033-6
   TAKEDA N, 1995, ACTA OTO-LARYNGOL, P110
   Vitte E, 1996, EXP BRAIN RES, V112, P523
   ZANGEMEISTER W H, 1990, Neurological Research, V12, P137
   ZANGEMEISTER WH, 1986, ACTA OTO-LARYNGOL, V101, P403, DOI 10.3109/00016488609108625
   ZANGEMEISTER WH, 1999, EQUILIBRIUM RES, P213
NR 25
TC 0
Z9 0
U1 0
U2 8
PU TAYLOR & FRANCIS LTD
PI ABINGDON
PA 2-4 PARK SQUARE, MILTON PARK, ABINGDON OR14 4RN, OXON, ENGLAND
SN 0161-6412
EI 1743-1328
J9 NEUROL RES
JI Neurol. Res.
PD SEP
PY 2005
VL 27
IS 6
BP 666
EP 671
DI 10.1179/016164105X17107
PG 6
WC Clinical Neurology; Neurosciences
WE Science Citation Index Expanded (SCI-EXPANDED)
SC Neurosciences & Neurology
GA 965ND
UT WOS:000231956300017
PM 16157021
DA 2023-08-27
ER

PT J
AU Stefanova, N
   Fellner, L
   Reindl, M
   Masliah, E
   Poewe, W
   Wenning, GK
AF Stefanova, Nadia
   Fellner, Lisa
   Reindl, Markus
   Masliah, Eliezer
   Poewe, Werner
   Wenning, Gregor K.
TI Toll-Like Receptor 4 Promotes alpha-Synuclein Clearance and Survival of
   Nigral Dopaminergic Neurons
SO AMERICAN JOURNAL OF PATHOLOGY
LA English
DT Article
ID MULTIPLE SYSTEM ATROPHY; AMYLOID-BETA PEPTIDE; PARKINSONS-DISEASE;
   CELL-DEATH; OXIDATIVE STRESS; MOUSE MODEL; NEURODEGENERATIVE DISEASES;
   MICROGLIAL ACTIVATION; EXPERIMENTAL STROKE; TRANSGENIC MODEL
AB Toll-like receptors (TLRs) mediate innate immunity, and their dysregulation may play a role in alpha-synucleinopathies, such as Parkinson's disease or multiple system atrophy (MSA). The aim of this study was to define the role of TLR4 in alpha-synuclein-linked neuro-degeneration. Ablation of TLR4 in a transgenic mouse model of MSA with oligodendroglial alpha-synuclein overexpression augmented motor disability and enhanced loss of nigrostriatal dopaminergic neurons. These changes were associated with increased brain levels of alpha-synuclein linked to disturbed TLR4-mediated microglial phagocytosis of alpha-synuclein. Furthermore, tumor necrosis factor-alpha levels were increased in the midbrain and associated with a proinflammatory astroglial response. Our data suggest that TLR4 ablation impairs the phagocytic response of microglia to alpha-synuclein and enhances neurodegeneration in a transgenic MSA mouse model. The study supports TLR4 signaling as innate neuroprotective mechanism acting through clearance of alpha-synuclein. (Am J Pathol 2011, 179:954-963; DOI: 10.1016/j.ajpath.2011.04.013)
C1 [Stefanova, Nadia; Fellner, Lisa; Reindl, Markus; Poewe, Werner; Wenning, Gregor K.] Innsbruck Med Univ, Div Clin Neurobiol, Dept Neurol, A-6020 Innsbruck, Austria.
   [Masliah, Eliezer] Univ Calif San Diego, Sch Med, Dept Neurosci, La Jolla, CA 92093 USA.
C3 Medical University of Innsbruck; University of California System;
   University of California San Diego
RP Stefanova, N (通讯作者)，Innsbruck Med Univ, Div Clin Neurobiol, Dept Neurol, Anichstr 35, A-6020 Innsbruck, Austria.
EM nadia.stefanova@i-med.ac.at
RI Reindl, Markus/ABE-5880-2020; Stefanova, Nadia/ABF-5664-2020
OI Reindl, Markus/0000-0003-2817-1402; Stefanova,
   Nadia/0000-0001-8188-639X; Wenning, Gregor/0000-0001-9077-1666
FU Austrian Science Funds [P19989-B05]; National Institutes of Health
   [NS044233, AG5131, AG18440, AG022074, NS057096];  [SFB F44-B19];
   Austrian Science Fund (FWF) [P19989] Funding Source: Austrian Science
   Fund (FWF)
FX Supported by grants of the Austrian Science Funds P19989-B05 and SFB
   F44-B19 and National Institutes of Health grants NS044233, AG5131,
   AG18440, AG022074, and NS057096.
CR Al-Chalabi A, 2009, PLOS ONE, V4, DOI 10.1371/journal.pone.0007114
   Bjorklund A, 2010, PROG BRAIN RES, V184, P53, DOI 10.1016/S0079-6123(10)84004-X
   BLASI E, 1990, J NEUROIMMUNOL, V27, P229, DOI 10.1016/0165-5728(90)90073-V
   Caso JR, 2008, STROKE, V39, P1314, DOI 10.1161/STROKEAHA.107.498212
   Caso JR, 2007, CIRCULATION, V115, P1599, DOI 10.1161/CIRCULATIONAHA.106.603431
   Chen KQ, 2006, J BIOL CHEM, V281, P3651, DOI 10.1074/jbc.M508125200
   Chen QH, 2005, J BIOL CHEM, V280, P30009, DOI 10.1074/jbc.M501308200
   Cho Y, 2009, NEUROTOX RES, V16, P361, DOI 10.1007/s12640-009-9078-1
   Chung YC, 2010, J IMMUNOL, V185, P1230, DOI 10.4049/jimmunol.1000208
   Combrinck MI, 2002, NEUROSCIENCE, V112, P7, DOI 10.1016/S0306-4522(02)00030-1
   Cookson MR, 2009, MOL NEURODEGENER, V4, DOI 10.1186/1750-1326-4-9
   Cooper AA, 2006, SCIENCE, V313, P324, DOI 10.1126/science.1129462
   Cunningham C, 2005, J NEUROSCI, V25, P9275, DOI 10.1523/JNEUROSCI.2614-05.2005
   Danzer KM, 2011, FASEB J, V25, P326, DOI 10.1096/fj.10-164624
   Ezcurra ALD, 2010, NEUROBIOL DIS, V37, P630, DOI 10.1016/j.nbd.2009.11.018
   Desplats P, 2009, P NATL ACAD SCI USA, V106, P13010, DOI 10.1073/pnas.0903691106
   Fernagut PO, 2002, NEUROSCIENCE, V114, P1005, DOI 10.1016/S0306-4522(02)00205-1
   Fleming SM, 2004, J NEUROSCI, V24, P9434, DOI 10.1523/JNEUROSCI.3080-04.2004
   Fleming SM, 2004, EXP NEUROL, V187, P418, DOI 10.1016/j.expneurol.2004.01.023
   Frost B, 2010, NAT REV NEUROSCI, V11, P155, DOI 10.1038/nrn2786
   Gan L, 2004, J BIOL CHEM, V279, P5565, DOI 10.1074/jbc.M306183200
   Gasser T, 2009, EXPERT REV MOL MED, V11, DOI 10.1017/S1462399409001148
   Glezer I, 2007, NEUROSCIENCE, V147, P867, DOI 10.1016/j.neuroscience.2007.02.055
   Hirsch EC, 2009, LANCET NEUROL, V8, P382, DOI 10.1016/S1474-4422(09)70062-6
   Hwang DY, 2005, J NEUROSCI, V25, P2132, DOI 10.1523/JNEUROSCI.3718-04.2005
   Jenner P, 2003, ANN NEUROL, V53, pS26, DOI 10.1002/ana.10483
   Kahle PJ, 2002, EMBO REP, V3, P583, DOI 10.1093/embo-reports/kvf109
   Lashuel HA, 2002, J MOL BIOL, V322, P1089, DOI 10.1016/S0022-2836(02)00735-0
   Lee HJ, 2008, BIOCHEM BIOPH RES CO, V372, P423, DOI 10.1016/j.bbrc.2008.05.045
   Lee HJ, 2006, EUR J NEUROSCI, V24, P3153, DOI 10.1111/j.1460-9568.2006.05210.x
   Lee HJ, 2010, J BIOL CHEM, V285, P9262, DOI 10.1074/jbc.M109.081125
   Lee HJ, 2005, J NEUROSCI, V25, P6016, DOI 10.1523/JNEUROSCI.0692-05.2005
   Letiembre M, 2009, NEUROBIOL AGING, V30, P759, DOI 10.1016/j.neurobiolaging.2007.08.018
   Liu J, 2007, J PROTEOME RES, V6, P3614, DOI 10.1021/pr0701512
   Liu Y, 2005, BRAIN, V128, P1778, DOI 10.1093/brain/awh531
   Lotz M, 2005, J NEUROCHEM, V94, P289, DOI 10.1111/j.1471-4159.2005.03188.x
   Marongiu R, 2009, J NEUROCHEM, V108, P1561, DOI 10.1111/j.1471-4159.2009.05932.x
   Matsuura K, 1997, J NEUROSCI METH, V73, P45, DOI 10.1016/S0165-0270(96)02211-X
   Medzhitov R, 2001, NAT REV IMMUNOL, V1, P135, DOI 10.1038/35100529
   Moore DJ, 2005, ANNU REV NEUROSCI, V28, P57, DOI 10.1146/annurev.neuro.28.061604.135718
   OGAWA N, 1987, EUR NEUROL, V26, P16, DOI 10.1159/000116351
   OGAWA N, 1985, RES COMMUN CHEM PATH, V50, P435
   Ohta S, 2006, CLIN VACCINE IMMUNOL, V13, P1131, DOI 10.1128/CVI.00173-06
   Poltorak A, 1998, SCIENCE, V282, P2085, DOI 10.1126/science.282.5396.2085
   Richard KL, 2008, J NEUROSCI, V28, P5784, DOI 10.1523/JNEUROSCI.1146-08.2008
   Rockenstein E, 2001, J NEUROSCI RES, V66, P573, DOI 10.1002/jnr.1247
   Rommelfanger KS, 2007, P NATL ACAD SCI USA, V104, P13804, DOI 10.1073/pnas.0702753104
   Scholz SW, 2009, ANN NEUROL, V65, P610, DOI 10.1002/ana.21685
   Sedelis M, 2000, BEHAV GENET, V30, P171, DOI 10.1023/A:1001958023096
   Shults CW, 2005, J NEUROSCI, V25, P10689, DOI 10.1523/JNEUROSCI.3527-05.2005
   Spinner DS, 2008, J VIROL, V82, P10701, DOI 10.1128/JVI.00522-08
   Stefanis L, 2001, J NEUROSCI, V21, P9549, DOI 10.1523/JNEUROSCI.21-24-09549.2001
   Stefanova N, 2005, TRENDS NEUROSCI, V28, P501, DOI 10.1016/j.tins.2005.07.002
   Stefanova N, 2005, AM J PATHOL, V166, P869, DOI 10.1016/S0002-9440(10)62307-3
   Stefanova N, 2003, J NEUROSCI RES, V73, P334, DOI 10.1002/jnr.10662
   Stefanova N, 2002, NEUROSCI LETT, V323, P37, DOI 10.1016/S0304-3940(02)00117-9
   Stefanova N, 2001, J NEUROSCI RES, V65, P432, DOI 10.1002/jnr.1171
   Stefanova N, 2008, EXP NEUROL, V210, P421, DOI 10.1016/j.expneurol.2007.11.022
   Stefanova N, 2007, MOVEMENT DISORD, V22, P2196, DOI 10.1002/mds.21671
   Tahara K, 2006, BRAIN, V129, P3006, DOI 10.1093/brain/awl249
   Wu DC, 2002, J NEUROSCI, V22, P1763, DOI 10.1523/JNEUROSCI.22-05-01763.2002
   Xilouri M, 2009, PLOS ONE, V4, DOI 10.1371/journal.pone.0005515
   Zhang W, 2005, FASEB J, V19, P533, DOI 10.1096/fj.04-2751com
NR 63
TC 199
Z9 205
U1 1
U2 14
PU ELSEVIER SCIENCE INC
PI NEW YORK
PA 360 PARK AVE SOUTH, NEW YORK, NY 10010-1710 USA
SN 0002-9440
EI 1525-2191
J9 AM J PATHOL
JI Am. J. Pathol.
PD AUG
PY 2011
VL 179
IS 2
BP 954
EP 963
DI 10.1016/j.ajpath.2011.04.013
PG 10
WC Pathology
WE Science Citation Index Expanded (SCI-EXPANDED)
SC Pathology
GA 865JM
UT WOS:000298307200040
PM 21801874
OA hybrid, Green Published
DA 2023-08-27
ER

PT J
AU Kalinka, E
   Robak, T
   Wrzesien-Kus, A
   Krykowski, E
   Warzocha, K
AF Kalinka, E
   Robak, T
   Wrzesien-Kus, A
   Krykowski, E
   Warzocha, K
TI Diagnostic and therapeutic quandaries in primary manifestation of
   Hodgkin's disease in the central nervous system
SO ANNALS OF HEMATOLOGY
LA English
DT Article
DE Hodgkin's disease; neurologic deficit; paraneoplastic
ID PARANEOPLASTIC CEREBELLAR DEGENERATION; PATIENT
AB We report the case of a 23-year-old female with severe neurologic dysfunction without a clear cause at the time of initial presentation. The search for an underlying malignancy revealed a slightly enlarged cervical lymph node with Hodgkin's disease (HD). There was no evidence of a brain tumor despite nonspecific bright changes in proton density in the basal ganglia of the right hemisphere of the cerebellum, right cerebellar tonsil, posterior limb of the internal capsule, and the right side of the medulla spinae as shown by magnetic resonance imaging (MRI) as well as reactive lymphocytosis with slightly elevated protein levels in the cerebrospinal fluid (CSF). The findings suggested a cerebellar disorder, with main differential diagnosis between neurologic paraneoplastic syndrome (NPS) and HD involving the CNS. Based on limited experience with NPS and HD in the CNS, possible diagnostic and therapeutic options are discussed.
C1 Med Univ Lodz, Dept Hematol, PL-93510 Lodz, Poland.
C3 Medical University Lodz
RP Warzocha, K (通讯作者)，Med Univ Lodz, Dept Hematol, Ciolkowskiego Str 2, PL-93510 Lodz, Poland.
OI Kalinka, Ewa/0000-0003-4791-8372; Warzocha,
   Krzysztof/0000-0002-2396-3905
CR Anselmo AP, 1996, ANN ONCOL, V7, P1071
   ASHBY MA, 1988, AM J SURG PATHOL, V12, P294, DOI 10.1097/00000478-198804000-00006
   Ashigbi MY, 1997, MED PEDIATR ONCOL, V28, P255, DOI 10.1002/(SICI)1096-911X(199704)28:4<255::AID-MPO3>3.0.CO;2-H
   BRAZIS PW, 1981, ARCH NEUROL-CHICAGO, V38, P253, DOI 10.1001/archneur.1981.00510040079015
   CAVO M, 1984, NOUV REV FR HEMATOL, V26, P197
   Deodhare S, 1996, CAN J NEUROL SCI, V23, P138, DOI 10.1017/S0317167100038877
   FURNEAUX HM, 1990, NEW ENGL J MED, V322, P1844, DOI 10.1056/NEJM199006283222604
   HAMMACK J, 1992, NEUROLOGY, V42, P1938
   HUGHES M, 1992, CANCER-AM CANCER SOC, V70, P1598, DOI 10.1002/1097-0142(19920915)70:6<1598::AID-CNCR2820700625>3.0.CO;2-J
   KEDAR A, 1979, CANCER-AM CANCER SOC, V44, P112, DOI 10.1002/1097-0142(197907)44:1<112::AID-CNCR2820440120>3.0.CO;2-7
   LISAK RP, 1977, ANN NEUROL, V1, P72, DOI 10.1002/ana.410010107
   Maslovsky I, 2001, EUR J HAEMATOL, V66, P63, DOI 10.1034/j.1600-0609.2001.00240.x
   PETERSON K, 1992, NEUROLOGY, V42, P1931, DOI 10.1212/wnl.42.10.1931
   PLANTEBORDENEUVE V, 1994, J NEUROL SCI, V121, P155, DOI 10.1016/0022-510X(94)90344-1
   SAPOZINK MD, 1983, CANCER-AM CANCER SOC, V52, P1301, DOI 10.1002/1097-0142(19831001)52:7<1301::AID-CNCR2820520728>3.0.CO;2-5
   SCHLAKE HP, 1989, CLIN NEUROL NEUROSUR, V91, P329, DOI 10.1016/0303-8467(89)90010-3
   SCULLY RE, 1997, NEW ENGL J MED, V337, P115
   Smitt PS, 2000, NEW ENGL J MED, V342, P21, DOI 10.1056/NEJM200001063420104
NR 18
TC 5
Z9 5
U1 0
U2 0
PU SPRINGER-VERLAG
PI NEW YORK
PA 175 FIFTH AVE, NEW YORK, NY 10010 USA
SN 0939-5555
J9 ANN HEMATOL
JI Ann. Hematol.
PD MAY
PY 2002
VL 81
IS 5
BP 289
EP 291
DI 10.1007/s00277-002-0445-8
PG 3
WC Hematology
WE Science Citation Index Expanded (SCI-EXPANDED)
SC Hematology
GA 564QT
UT WOS:000176325600010
PM 12029540
DA 2023-08-27
ER

PT J
AU Marsh, JC
   Godbole, R
   Diaz, AZ
   Gielda, BT
   Turian, JV
AF Marsh, James C.
   Godbole, Rohit
   Diaz, Aidnag Z.
   Gielda, Benjamin T.
   Turian, Julius V.
TI Sparing of the hippocampus, limbic circuit and neural stem cell
   compartment during partial brain radiotherapy for glioma: A dosimetric
   feasibility study
SO JOURNAL OF MEDICAL IMAGING AND RADIATION ONCOLOGY
LA English
DT Article
DE cognitive preservation; glioma; neural stem cell
ID RADIATION-THERAPY; GRADE GLIOMAS; NCIC TRIAL; SURVIVAL; TUMOR; EORTC;
   GLIOBLASTOMA; METASTASES; DISEASE
AB Introduction: The aim of this study was to assess the feasibility of sparing contralateral or bilateral neural stem cell (NSC) compartment, hippocampus and limbic circuit during partial brain radiotherapy (PBRT).
   Methods and materials: Treatment plans were generated for five hemispheric high-grade gliomas, five hemispheric low-grade gliomas and two brainstem gliomas (12 patients). For each, standard intensity-modulated radiotherapy (IMRT) plans were generated, as well as IMRT plans which spared contralateral (hemispheric cases) or bilateral (brainstem cases) limbic circuit, hippocampus, and NSC. Biologically equivalent dose for late effects (BEDlate (effects)) was generated for limbic circuit, hippocampus and NSC. Per cent relative reduction in mean physical dose and BED was calculated for each plan (standard vs. sparing).
   Results: We were able to reduce physical dose and BEDlate effects to these critical structures by 23.5-56.8% and 23.6-66%, respectively.
   Conclusion: It is possible to spare contralateral limbic circuit, NSC and hippocampus during PBRT for both high-and low-grade gliomas using IMRT, and to spare the hippocampus bilaterally during PBRT for brainstem low-grade gliomas. This approach may reduce late cognitive sequelae of cranial radiotherapy.
C1 [Marsh, James C.; Diaz, Aidnag Z.; Gielda, Benjamin T.; Turian, Julius V.] Rush Univ, Med Ctr, Dept Radiat Oncol, Chicago, IL 60612 USA.
   [Godbole, Rohit] Rush Med Coll, Chicago, IL 60612 USA.
C3 Rush University; Rush University
RP Marsh, JC (通讯作者)，Rush Univ, Med Ctr, Dept Radiat Oncol, 500 S Paulina St, Chicago, IL 60612 USA.
EM james_c_marsh@rush.edu
RI Godbole, Rohit/AAB-9466-2019
CR [Anonymous], 2001, LIMBIC BRAIN
   [Anonymous], RADIOBIOLOGY RADIOLO
   Bao SD, 2006, NATURE, V444, P756, DOI 10.1038/nature05236
   Barani IJ, 2007, INT J RADIAT ONCOL, V68, P324, DOI 10.1016/j.ijrobp.2007.01.033
   Baumert BG, 2010, ADV TECH STAND NEURO, V35, P156
   Chan JL, 2002, J CLIN ONCOL, V20, P1635, DOI 10.1200/JCO.20.6.1635
   CHELUNE GJ, 2001, EPILEPSY SURG, P497
   DEANGELIS LM, 1989, NEUROLOGY, V39, P789, DOI 10.1212/WNL.39.6.789
   Di Gennaro G, 2006, NEUROL SCI, V27, P129, DOI 10.1007/s10072-006-0614-y
   Doetsch F, 1999, CELL, V97, P703, DOI 10.1016/S0092-8674(00)80783-7
   Douw L, 2009, LANCET NEUROL, V8, P810, DOI 10.1016/S1474-4422(09)70204-2
   Giovagnoli AR, 2007, NEUROL SCI, V28, P251, DOI 10.1007/s10072-007-0831-z
   Gorlia T, 2008, LANCET ONCOL, V9, P29, DOI 10.1016/S1470-2045(07)70384-4
   HALL EJ, 2006, RADIOBIOLOGY RADIOLO, P327
   Johannesen TB, 2003, RADIOTHER ONCOL, V69, P169, DOI 10.1016/S0167-8140(03)00192-0
   Kondoh T, 2003, PEDIATR NEUROSURG, V39, P264, DOI 10.1159/000072872
   Kong FM, 2007, SEMIN RADIAT ONCOL, V17, P108, DOI 10.1016/j.semradonc.2006.11.007
   Kupchak C, 2008, MED PHYS, V35, P333, DOI 10.1118/1.2815943
   MARSH J, 2010, J ONCOLOGY, V10, P198
   Marsh JC, 2010, J MED IMAG RADIAT ON, V54, P375, DOI 10.1111/j.1754-9485.2010.02184.x
   Marsh JC, 2010, INT J RADIAT ONCOL, V78, P946, DOI 10.1016/j.ijrobp.2009.12.012
   Marsh JC, 2010, PITUITARY, V13, P260, DOI 10.1007/s11102-010-0229-4
   Marsh JC, 2011, INT J RAD ONCOL BIOL
   Merchant TE, 2005, INT J RADIAT ONCOL, V63, P1546, DOI 10.1016/j.ijrobp.2005.05.028
   Nandagopal R, 2008, HORM RES, V69, P65, DOI 10.1159/000111809
   ROMAN DD, 1995, INT J RADIAT ONCOL, V31, P983, DOI 10.1016/0360-3016(94)00550-8
   RUBIN P, 1995, INT J RADIAT ONCOL, V31, P1037, DOI 10.1016/0360-3016(95)00056-5
   Sanai N, 2005, NEW ENGL J MED, V353, P811, DOI 10.1056/NEJMra043666
   Sievert AJ, 2009, J CHILD NEUROL, V24, P1397, DOI 10.1177/0883073809342005
   Siker ML, 2008, PEREZ BRADYS PRINCIP, P717
   Singh SK, 2004, NATURE, V432, P396, DOI 10.1038/nature03128
   Stieber V W, 2001, Curr Treat Options Oncol, V2, P495, DOI 10.1007/s11864-001-0071-z
   Stupp R, 2009, LANCET ONCOL, V10, P459, DOI 10.1016/S1470-2045(09)70025-7
   van den Bent MJ, 2005, LANCET, V366, P985, DOI 10.1016/S0140-6736(05)67070-5
   Welzel G, 2008, STRAHLENTHER ONKOL, V184, P647, DOI 10.1007/s00066-008-1830-6
NR 35
TC 38
Z9 42
U1 0
U2 3
PU WILEY
PI HOBOKEN
PA 111 RIVER ST, HOBOKEN 07030-5774, NJ USA
SN 1754-9477
EI 1754-9485
J9 J MED IMAG RADIAT ON
JI J. Med. Imag. Radiat. Oncol.
PD AUG
PY 2011
VL 55
IS 4
BP 442
EP 449
DI 10.1111/j.1754-9485.2011.02282.x
PG 8
WC Radiology, Nuclear Medicine & Medical Imaging
WE Science Citation Index Expanded (SCI-EXPANDED)
SC Radiology, Nuclear Medicine & Medical Imaging
GA 807NM
UT WOS:000293905700015
PM 21843181
DA 2023-08-27
ER

PT J
AU Matsumoto, K
   Yamasaki, T
   Nakamura, M
   Ishikawa, J
   Ueno, M
   Nakanishi, I
   Sekita, A
   Ozawa, Y
   Kamada, T
   Aoki, I
   Yamada, K
AF Matsumoto, Ken-ichiro
   Yamasaki, Toshihide
   Nakamura, Mizuki
   Ishikawa, Junji
   Ueno, Megumi
   Nakanishi, Ikuo
   Sekita, Aiko
   Ozawa, Yoshikazu
   Kamada, Tadashi
   Aoki, Ichio
   Yamada, Ken-ichi
TI Brain Contrasting Ability of Blood-Brain-Barrier-Permeable Nitroxyl
   Contrast Agents for Magnetic Resonance RedOx Imaging
SO MAGNETIC RESONANCE IN MEDICINE
LA English
DT Article
DE nitroxyl radical; redox-sensitive contrast agent; T-1-weighted contrast;
   pharmacokinetics; mouse brain; theranostics
ID SPIN-PROBE; LIVER-MICROSOMES; RAT-LIVER; TUMOR; MRI; SPECTROSCOPY;
   RADICALS; REDUCTION; CLEARANCE; DECAY
AB Purpose: The detailed in vivo T-1-weighted contrasting abilities.. of nitroxyl contrast agents. which have been used as redo)( responsive contrast agents in several magnetic resonance based imaging modalities. in mouse brain were investigated. Methods: Distribution and pharmacokinetics of five types of five-membered-ring nitroxyl radical compound were compared using T-1-weighted MRI. Results: The blood-brain barrier (BBB)-impermeable 3-carboxy-2,2,5.5-tetramethylpyrrolicline-N-oxyl (CxP) could not be distributed in the brain. The slightly lipophilic 3-carbamoy12,2,5,5-tetramethylpyrrolidine oxyl (CmP) showed slight distribution only in the ventricle, but not in the medulla and cortex. The amphiphilic 3-methoxy-carbonyl-2,2,5,5-tetramethylpyrrolidine-N-oxyl (MCP) had good initial uniform distribution in the brain and showed typical 2-phase signal decay profiles. A brain-seeking nitroxyl probe, acetoxyrnethy1-2,2.5,5-tetrarnethylpyrrolidine-N-oxyl-3-carboxylate (CxP-AM), showed an accumulating phase, and then its accumulation was maintained in the medulla and ventricle regions, but not in the cortex. The lipophilic 4-(N-methyl piperidine)-2,2.5,5-tetrarnethylpyrroline-N-oxyl (23c) was well distributed in the cortex and medulla, but slightly in the ventricle, and showed relatively rapid linear signal decay. Conclusion: Nitroxyl contrast agents equipped with a suitable lipophilic substitution group could be BBB-permeable functional contrast agents. MR redox imaging, which can estimate not only the redox characteristics but also the detailed distribution of the contrast agents, is a good candidate for a theranostic tool. (C)2015 Wiley Periodicals, Inc.
C1 [Matsumoto, Ken-ichiro; Nakamura, Mizuki; Ueno, Megumi; Nakanishi, Ikuo] Natl Inst Radiol Sci, Res Ctr Charged Particle Therapy, Adv Particle Radiat Biol Res Program, Radio Redox Response Res Team,Inage Ku, 4-9-1 Anagawa, Chiba, Chiba 2638555, Japan.
   [Yamasaki, Toshihide; Yamada, Ken-ichi] Kyushu Univ, Fac Pharmaceut Sci, Dept Biofunct Sci, Higashi Ku, Fukuoka, Japan.
   [Nakamura, Mizuki; Kamada, Tadashi] Chiba Univ, Grad Sch Med & Pharmaceut Sci, Chuo Ku, Chiba, Japan.
   [Ishikawa, Junji] FANCL Res Inst, Hlth Sci Res Ctr, Translat Res Grp, Totsuka Ku, Yokohama, Kanagawa, Japan.
   [Sekita, Aiko; Ozawa, Yoshikazu; Aoki, Ichio] Natl Inst Radiol Sci, Diagnost Imaging Program, Mol Imaging Ctr, Multimodal Mol Imaging Team,Inage Ku, Chiba, Japan.
   [Kamada, Tadashi] Natl Inst Radiol Sci, Res Ctr Hosp, Res Ctr Charged Particle Therapy, Inage Ku, Chiba, Chiba, Japan.
   [Yamada, Ken-ichi] JST, PRESTO, Kawaguchi, Saitama, Japan.
C3 National Institutes for Quantum Science & Technology; Kyushu University;
   Chiba University; National Institutes for Quantum Science & Technology;
   National Institutes for Quantum Science & Technology; Japan Science &
   Technology Agency (JST)
RP Matsumoto, K (通讯作者)，Natl Inst Radiol Sci, Res Ctr Charged Particle Therapy, Adv Particle Radiat Biol Res Program, Radio Redox Response Res Team,Inage Ku, 4-9-1 Anagawa, Chiba, Chiba 2638555, Japan.
EM matsumok@nirs.go.jp
RI Aoki, Ichio/G-2529-2011; Yamada, Ken-ichi/E-6318-2012; Nakanishi,
   Ikuo/E-4430-2012; Aoki, Ichio/ABF-7336-2020
OI Aoki, Ichio/0000-0002-4429-5053; Yamada, Ken-ichi/0000-0003-2100-8477;
   Nakanishi, Ikuo/0000-0001-9204-0664; 
FU JSPS KAKENHI [26461901, 24390011]; Platform for Drug Discovery,
   Informatics, and Structural Life Science from MEXT, Japan; Grants-in-Aid
   for Scientific Research [26461901, 26460056] Funding Source: KAKEN
FX Grant sponsor: JSPS KAKENHI; Grant numbers: 26461901, 24390011; Grant
   sponsor: the Platform for Drug Discovery, Informatics, and Structural
   Life Science from MEXT, Japan.
CR Anzai K, 2003, MAGN RESON IMAGING, V21, P765, DOI 10.1016/S0730-725X(03)00118-8
   Bakalova R, 2013, CLIN CANCER RES, V19, P2503, DOI 10.1158/1078-0432.CCR-12-3726
   Cotrim AP, 2007, CLIN CANCER RES, V13, P4928, DOI 10.1158/1078-0432.CCR-07-0662
   Davis RM, 2011, FREE RADICAL BIO MED, V51, P780, DOI 10.1016/j.freeradbiomed.2011.05.019
   Fujii H, 2011, MAGN RESON MED, V65, P295, DOI 10.1002/mrm.22598
   Hyodo F, 2008, J CEREBR BLOOD F MET, V28, P1165, DOI 10.1038/jcbfm.2008.5
   Hyodo F, 2006, CANCER RES, V66, P9921, DOI 10.1158/0008-5472.CAN-06-0879
   Hyodo F, 2008, J MAGN RESON, V190, P105, DOI 10.1016/j.jmr.2007.10.013
   Ilangovan G, 2002, MOL CELL BIOCHEM, V234, P393, DOI 10.1023/A:1015967305659
   Kuppusamy P, 2002, CANCER RES, V62, P307
   Li HH, 2006, MAGN RESON MED, V55, P669, DOI 10.1002/mrm.20804
   Matsumoto A, 2011, BIOL PHARM BULL, V34, P142, DOI 10.1248/bpb.34.142
   Matsumoto K, 2006, CLIN CANCER RES, V12, P2455, DOI 10.1158/1078-0432.CCR-05-2747
   Matsumoto K, 2005, J BIOCHEM BIOPH METH, V63, P79, DOI 10.1016/j.jbbm.2005.03.004
   Matsumoto K, 2004, J PHARMACOL EXP THER, V310, P1076, DOI 10.1124/jpet.104.066647
   Matsumoto K, 2008, MAGN RESON IMAGING, V26, P117, DOI 10.1016/j.mri.2007.05.009
   Matsumoto KI, 2007, J MAGN RESON, V187, P155, DOI 10.1016/j.jmr.2007.03.013
   Matsumoto KI, 2006, J NUTR BIOCHEM, V17, P677, DOI 10.1016/j.jnutbio.2005.11.003
   Matsumoto K, 2011, METHODS MOL BIOL, V711, P397, DOI 10.1007/978-1-61737-992-5_20
   Miura Y, 1997, FEBS LETT, V419, P99, DOI 10.1016/S0014-5793(97)01443-9
   Okajo A, 2009, BIOL PHARM BULL, V32, P535, DOI 10.1248/bpb.32.535
   QUARESIMA V, 1993, BIOCHIM BIOPHYS ACTA, V1182, P115, DOI 10.1016/0925-4439(93)90161-S
   Redler G, 2014, MAGN RESON MED, V71, P1650, DOI 10.1002/mrm.24813
   Sano H, 1997, BIOCHEM MOL BIOL INT, V42, P641
   Sano H, 2000, FREE RADICAL BIO MED, V28, P959, DOI 10.1016/S0891-5849(00)00184-2
   Ui I, 2004, FREE RADICAL BIO MED, V37, P2012, DOI 10.1016/j.freeradbiomed.2004.09.012
   Ui I, 2006, J MAGN RESON, V181, P107, DOI 10.1016/j.jmr.2006.03.018
   Utsumi H, 2006, P NATL ACAD SCI USA, V103, P1463, DOI 10.1073/pnas.0510670103
   UTSUMI H, 1989, J BIOCHEM-TOKYO, V105, P239, DOI 10.1093/oxfordjournals.jbchem.a122646
   Yamada KI, 2002, ACTA RADIOL, V43, P433, DOI 10.1034/j.1600-0455.2002.430418.x
   Yasukawa K, 2004, FREE RADICAL RES, V38, P147, DOI 10.1080/1071576036001641196
   Yokoyama H, 2004, MAGN RESON IMAGING, V22, P1305, DOI 10.1016/j.mri.2004.09.003
   Zhelev Z, 2009, MOL PHARMACEUT, V6, P504, DOI 10.1021/mp800175k
NR 33
TC 6
Z9 6
U1 0
U2 13
PU WILEY-BLACKWELL
PI HOBOKEN
PA 111 RIVER ST, HOBOKEN 07030-5774, NJ USA
SN 0740-3194
EI 1522-2594
J9 MAGN RESON MED
JI Magn. Reson. Med.
PD SEP
PY 2016
VL 76
IS 3
BP 935
EP 945
DI 10.1002/mrm.25918
PG 11
WC Radiology, Nuclear Medicine & Medical Imaging
WE Science Citation Index Expanded (SCI-EXPANDED)
SC Radiology, Nuclear Medicine & Medical Imaging
GA ED1PK
UT WOS:000388617200023
PM 26414669
OA hybrid
DA 2023-08-27
ER

PT J
AU Liu, S
   Liu, XQ
   Zhuang, WD
AF Liu, Shuo
   Liu, Xiaoqiang
   Zhuang, Weiduan
TI Prognostic Factors Associated With Survival in Patients With Diffuse
   Astrocytoma
SO FRONTIERS IN SURGERY
LA English
DT Article
DE diffuse astrocytoma; epidemiology; prognosis; SEER database; nomogram
ID LOW-GRADE GLIOMA; POSTOPERATIVE NOMOGRAM; ADULTS; IDH1
AB Background: Diffuse astrocytoma (DA) is a rare disease with inadequately understood epidemiological characteristics and prognosis. Identification of the factors associated with the survival in DA patients is therefore necessary. In this study, we aim to investigate the clinicopathological characteristics of DA to delineate factors influencing the survival of DA.</p>
   Methods: A population-based cohort study was conducted, utilizing prospectively extracted data from the Surveillance, Epidemiology and End Results (SEER) database. Patients with histological diagnosis of DA in the SEER database from 1973 to 2017 were included.</p>
   Results: A total of 799 participants with DA were included, consisting of 95.9% fibrillary astrocytoma and 4.1% protoplasmic variants. The average age of participants was 41.9 years, with 57.2% being male. The majority of the population was white (87.5%). More than half (53.9%) of the patients were married. DA arose mostly in the cerebrum (63.8%). Around 71.6% of the population had received surgical treatment. The overall 1-, 3-, 5-, and 10-year survival rate were 73.7, 55.2, 49.4, and 37.6%, respectively. Kaplan-Meier analysis showed that age at diagnosis, marital status, primary tumor site, tumor size, and surgery was possibly associated with cancer-specific survival (CSS) (p < 0.05). Multivariate Cox proportional hazard analysis indicated that surgery was a protective factor whereas older age, larger tumor size, and tumor in the brainstem were harmful factors for patients with DA. Moreover, a nomogram predicting 5- and 10-year survival probability for DA was developed.</p>
   Conclusions: Age, primary tumor site, tumor size, and surgery were associated with the survival of patients with DA.</p>
C1 [Liu, Shuo; Liu, Xiaoqiang; Zhuang, Weiduan] Shantou Univ, Med Coll, Affiliated Hosp 1, Neurol Dept, Shantou, Peoples R China.
C3 Shantou University
RP Zhuang, WD (通讯作者)，Shantou Univ, Med Coll, Affiliated Hosp 1, Neurol Dept, Shantou, Peoples R China.
EM zhuangweiduan@126.com
CR Ajlan A, 2014, SEMIN ONCOL, V41, P446, DOI 10.1053/j.seminoncol.2014.06.013
   Babu R, 2013, J NEUROSURG, V119, P434, DOI 10.3171/2013.4.JNS122329
   Balachandran VP, 2015, LANCET ONCOL, V16, pE173, DOI 10.1016/S1470-2045(14)71116-7
   Bochner BH, 2006, J CLIN ONCOL, V24, P3967, DOI 10.1200/JCO.2005.05.3884
   Boots-Sprenger SHE, 2013, MODERN PATHOL, V26, P922, DOI 10.1038/modpathol.2012.166
   Bourne TD, 2010, NAT REV NEUROL, V6, P695, DOI 10.1038/nrneurol.2010.159
   Davis Faith S, 2007, Expert Rev Anticancer Ther, V7, pS3, DOI 10.1586/14737140.7.12s.S3
   Dolecek TA, 2012, NEURO-ONCOLOGY, V14, pv1, DOI 10.1093/neuonc/nos218
   Duffau H, 2016, ACTA NEUROCHIR, V158, P51, DOI 10.1007/s00701-015-2621-3
   Duffau H, 2015, NEURO-ONCOLOGY, V17, P332, DOI 10.1093/neuonc/nou153
   Kattan MW, 2002, J CLIN ONCOL, V20, P791, DOI 10.1200/JCO.2002.20.3.791
   KROUWER HGJ, 1991, J NEUROSURG, V74, P399, DOI 10.3171/jns.1991.74.3.0399
   LAWS ER, 1985, J NEUROSURG, V63, P819, DOI 10.3171/jns.1985.63.5.0819a
   Leighton C, 1997, J CLIN ONCOL, V15, P1294, DOI 10.1200/JCO.1997.15.4.1294
   Lote K, 1997, J CLIN ONCOL, V15, P3129, DOI 10.1200/JCO.1997.15.9.3129
   Louis DN, 2007, ACTA NEUROPATHOL, V114, P97, DOI 10.1007/s00401-007-0243-4
   Louis DN, 2016, ACTA NEUROPATHOL, V131, P803, DOI 10.1007/s00401-016-1545-1
   Narita Yoshitaka, 2018, Prog Neurol Surg, V31, P145, DOI 10.1159/000467375
   Narita Y, 2013, NEUROL MED-CHIR, V53, P429
   Nicolato A, 1995, SURG NEUROL, V44, P208, DOI 10.1016/0090-3019(95)00184-0
   Pignatti F, 2002, J CLIN ONCOL, V20, P2076, DOI 10.1200/JCO.2002.08.121
   Ranjan M, 2011, NEUROL INDIA, V59, P248, DOI 10.4103/0028-3886.79137
   van Veelen MLC, 1998, J NEUROL NEUROSUR PS, V64, P581, DOI 10.1136/jnnp.64.5.581
   Watanabe K, 1997, LAB INVEST, V76, P277
   Wegman-Ostrosky T, 2016, CLIN NEUROL NEUROSUR, V146, P116, DOI 10.1016/j.clineuro.2016.05.002
   Yan H, 2009, NEW ENGL J MED, V360, P765, DOI 10.1056/NEJMoa0808710
   Yordanova YN, 2011, J NEUROSURG, V115, P232, DOI 10.3171/2011.3.JNS101333
NR 27
TC 1
Z9 1
U1 0
U2 3
PU FRONTIERS MEDIA SA
PI LAUSANNE
PA AVENUE DU TRIBUNAL FEDERAL 34, LAUSANNE, CH-1015, SWITZERLAND
SN 2296-875X
J9 FRONT SURG
JI Front. Surg.
PD OCT 15
PY 2021
VL 8
AR 712350
DI 10.3389/fsurg.2021.712350
PG 7
WC Surgery
WE Science Citation Index Expanded (SCI-EXPANDED)
SC Surgery
GA WS4UR
UT WOS:000715178600001
PM 34722621
OA Green Published, gold
DA 2023-08-27
ER

PT J
AU SHAAN, M
   VASSALLI, L
   LANDOLFI, M
   TAIBAH, A
   RUSSO, A
   SANNA, M
AF SHAAN, M
   VASSALLI, L
   LANDOLFI, M
   TAIBAH, A
   RUSSO, A
   SANNA, M
TI ATYPICAL PRESENTATION OF ACOUSTIC NEUROMA
SO OTOLARYNGOLOGY-HEAD AND NECK SURGERY
LA English
DT Article
ID SUDDEN HEARING-LOSS
AB Unilateral progressive sensorineural hearing loss, tinnitus, and unsteadiness are the usual initial symptoms of acoustic neuroma. Of the last 100 consecutive cases of acoustic neuroma detected at our Centre, 14 had atypical symptoms, Five patients manifested sudden hearing loss; one of these had complete recovery. Three patients reported long-standing unilateral hearing loss, ranging from 10 to 20 years. Six patients had normal hearing, one of whom was diagnosed incidently when the investigations were performed for contralateral glomus tumor. A second patient, a young woman, experienced weakness of lower limbs. The remaining four patients had only subjective symptoms of hearing loss or tinnitus. Acoustic tumors could have been overlooked easily in these patients. It is important to have a high index of suspicion in all cases of sudden hearing loss, asymmetric sensorineural loss of any duration, subjective sensation of hearing loss, and tinnitus. It is mandatory to investigate these cases with auditory brainstem responses, any abnormality of which makes it necessary to perform magnetic resonance imaging with gadolinium.
C1 GRP OTOL,I-29100 PIACENZA,ITALY.
   NANAVATI HOSP,DEPT OTONEUROL,BOMBAY,MAHARASHTRA,INDIA.
CR BECK HJ, 1986, OTOLARYNG HEAD NECK, V94, P96, DOI 10.1177/019459988609400116
   BERG HM, 1986, OTOLARYNG HEAD NECK, V94, P15, DOI 10.1177/019459988609400103
   BRACKMANN DE, 1990, AM J OTOL, V11, P216
   CHOW JM, 1985, AM J OTOLARYNG, V6, P115, DOI 10.1016/S0196-0709(85)80049-1
   MUSLEK FE, 1986, OTOLARYNGOL HEAD NEC, V94, P568
   SCHUKNECHT HF, 1974, PATHOLOGY EAR, P178
   SHAIA FT, 1976, LARYNGOSCOPE, V86, P389, DOI 10.1288/00005537-197603000-00008
   Valvassori G, 1982, RADIOLOGY EAR NOSE T
NR 8
TC 29
Z9 31
U1 0
U2 1
PU MOSBY-YEAR BOOK INC
PI ST LOUIS
PA 11830 WESTLINE INDUSTRIAL DR, ST LOUIS, MO 63146-3318
SN 0194-5998
J9 OTOLARYNG HEAD NECK
JI Otolaryngol. Head Neck Surg.
PD NOV
PY 1993
VL 109
IS 5
BP 865
EP 870
DI 10.1177/019459989310900515
PG 6
WC Otorhinolaryngology; Surgery
WE Science Citation Index Expanded (SCI-EXPANDED)
SC Otorhinolaryngology; Surgery
GA MJ891
UT WOS:A1993MJ89100015
PM 8247567
DA 2023-08-27
ER

PT J
AU Marcorelles, P
   Fallet-Bianco, C
   Oury, JF
   van Wallenghem, E
   Parent, P
   Labadie, G
   Lagarde, N
   Laquerriere, A
AF Marcorelles, P
   Fallet-Bianco, C
   Oury, JF
   van Wallenghem, E
   Parent, P
   Labadie, G
   Lagarde, N
   Laquerriere, A
TI Fetal aqueductal glioneuronal hamartoma: a clinicopathological and
   physiopathological study of three cases
SO CLINICAL NEUROPATHOLOGY
LA English
DT Article
DE antenatal aqueductal stenosis; pathology; hamartoma; neurofibromatosis;
   genetic counseling
ID AUTOSOMAL RECESSIVE HYDROCEPHALUS; INTRINSIC TECTAL TUMORS;
   CEREBELLOPONTINE ANGLE; CEREBRAL AQUEDUCT; CONGENITAL HYDROCEPHALUS;
   STENOSIS; NEUROFIBROMATOSIS; CHILDREN; SYLVIUS; INFECTION
AB Fetal hydrocephalus due to aqueductal stenosis is classified into two main groups: congenital (X-linked, atresia, septa and forking) and acquired (post-infectious or post-hemorrhagic, gliosis and tumors). Material and methods: We report three fetal cases presenting with severe hydrocephalus, two of which being apparently sporadic, and the third possibly inherited. On macroscopic examination, no associated malformations were identified, either craniofacial dysmorphy, or visceral abnormalities. Neuropathological study revealed massive hydrocephalus caused by narrowing of the Aqueduct of Sylvius. Histological examination evidenced a nodular, well-demarcated mass producing into the aqueductal lumen, and containing numerous immature proliferating glioneuronal cells. Immunohistochemical analyses did not suggest a developmental abnormality of the subcommissural organ but rather a hamartomatous malformative process. Results: Hamartoma of the posterior fossa, has been rarely reported. Post-natal cases have been described in the cerebello-pontine angle or in the quadrigeminal plate, and have always been diagnosed as pilocytic or low-grade astrocytomas. In our cases, the lesions could be related to so-called pencil glioma, sometimes associated with type I neurofibromatosis and, to our knowledge, have never been described prior to birth. The occurrence during fetal life and the progressive maturation of the nodules are more likely in favor of a hamartomatous process. Conclusion: Even though they could sporadically occur, an accurate genetic counseling should be required in order to ensure that there is no familial history of Recklinghausen disease, and to provide a more precise evaluation of recurrence risk.
C1 Univ Hosp, Pathol Lab, Brest, France.
   Hop St Anne, Pathol Lab, F-75674 Paris, France.
   Univ Paris, Hop Robert Debre, Dept Obstet & Gynecol, F-75252 Paris, France.
   Cornouailles Hosp, Dept Obstet & Gynecol, Quimper, France.
   Univ Hosp, Dept Genet, Brest, France.
   Belvedere Hosp, Dept Obstet & Gynecol, Mont St Aignan, France.
   Univ Hosp, Pathol Lab, Rouen, France.
C3 CHU Brest; UDICE-French Research Universities; Universite Paris Cite;
   GHU PARIS Psychiatrie Neurosciences; UDICE-French Research Universities;
   Universite Paris Cite; Assistance Publique Hopitaux Paris (APHP);
   Hopital Universitaire Robert-Debre - APHP; CHU Brest; Universite de
   Rouen Normandie; CHU de Rouen
RP Marcorelles, P (通讯作者)，Hop Morvan, Serv Anat Pathol, Rue Foch, F-29609 Brest, France.
EM pascale.marcorelles@chu-brest.fr
RI Fallet-Bianco, Catherine/AAP-7390-2020
CR [Anonymous], 1989, DEV NEUROPATHOLOGY, DOI DOI 10.1007/978-3-642-73697-1
   BABIN RW, 1980, ARCH OTOLARYNGOL, V106, P500
   BALL RY, 1984, ACTA NEUROPATHOL, V65, P172, DOI 10.1007/BF00690474
   Blackmore CC, 1996, AM J NEURORADIOL, V17, P458
   BOYDSTON WR, 1992, PEDIATR NEUROSURG, V17, P234, DOI 10.1159/000120603
   CastroGago M, 1996, CHILD NERV SYST, V12, P188, DOI 10.1007/BF00301249
   COTTON MF, 1994, PEDIATR INFECT DIS J, V13, P224, DOI 10.1097/00006454-199403000-00011
   EMERY JL, 1972, BRAIN, V95, P591, DOI 10.1093/brain/95.3.591
   Hamada H, 1999, PRENATAL DIAG, V19, P1067, DOI 10.1002/(SICI)1097-0223(199911)19:11<1067::AID-PD696>3.3.CO;2-D
   HO KL, 1982, CANCER, V49, P154, DOI 10.1002/1097-0142(19820101)49:1<154::AID-CNCR2820490131>3.0.CO;2-9
   HO KL, 1981, ARCH PATHOL LAB MED, V105, P438
   HORWICH A, 1983, AM J MED GENET, V14, P577, DOI 10.1002/ajmg.1320140322
   HOSODA K, 1986, NEUROSURGERY, V19, P1035, DOI 10.1227/00006123-198612000-00024
   Jellinger G, 1986, J Neurosurg Sci, V30, P1
   JOUET M, 1994, NAT GENET, V7, P402, DOI 10.1038/ng0794-402
   KAATSCH P, 2001, CANCER, V92, P155
   KATSETOS CD, 1987, ARCH PATHOL LAB MED, V111, P854
   KAWAMATA T, 1995, CHILD NERV SYST, V11, P121, DOI 10.1007/BF00303819
   KONNO H, 1985, ACTA NEUROPATHOL, V68, P155, DOI 10.1007/BF00688638
   Lapunzina P, 2002, J Matern Fetal Neonatal Med, V12, P64, DOI 10.1080/713605574
   MAY PL, 1991, J NEUROSURG, V74, P867, DOI 10.3171/jns.1991.74.6.0867
   OGATA H, 1992, BRAIN DEV-JPN, V14, P417, DOI 10.1016/S0387-7604(12)80352-4
   OKA K, 1993, SURG NEUROL, V40, P230, DOI 10.1016/0090-3019(93)90072-9
   Palmer CA, 1996, SURG NEUROL, V45, P467, DOI 10.1016/0090-3019(95)00407-6
   Petrikovsky BM, 2003, J REPROD MED, V48, P230
   POLLACK IF, 1994, J NEUROSURG, V80, P681, DOI 10.3171/jns.1994.80.4.0681
   RAFFEL C, 1989, NEUROSURGERY, V25, P959, DOI 10.1227/00006123-198912000-00018
   ROUME J, 1990, Genetic Counseling, V1, P185
   RUBINSTEIN LJ, 1986, ANN NY ACAD SCI, V486, P14
   RUSSELL DS, 1949, REPORT SERIES, V265
   SANFORD RA, 1982, J NEUROSURG, V57, P690, DOI 10.3171/jns.1982.57.5.0690
   Schrander-Stumpel C, 1998, EUR J PEDIATR, V157, P355, DOI 10.1007/s004310050830
   Shin M, 2000, J NEUROSURG, V92, P490, DOI 10.3171/jns.2000.92.3.0490
   SOLA J, 1987, CHILD NERV SYST, V3, P294, DOI 10.1007/BF00271827
   Squier MV, 1997, J CLIN PATHOL, V50, P181, DOI 10.1136/jcp.50.3.181
   STEINBOK P, 1987, CHILD NERV SYST, V3, P170, DOI 10.1007/BF00717895
   TOMASI M, 1969, ANN ANAT PATHOL, V14, P457
   TURNBULL IM, 1966, J NEUROSURG, V24, P24, DOI 10.3171/jns.1966.24.1.0024
   Twickler DM, 2002, AM J OBSTET GYNECOL, V187, P927, DOI 10.1067/mob.2002.127146
   van Landeghem FKH, 2000, CLIN NEUROPATHOL, V19, P26
   Verhagen WIM, 1998, J NEUROL SCI, V158, P101, DOI 10.1016/S0022-510X(98)00097-5
   WAGLE VG, 1990, SURG NEUROL, V34, P435, DOI 10.1016/0090-3019(90)90250-S
   WAKAI S, 1984, SURG NEUROL, V21, P597, DOI 10.1016/0090-3019(84)90277-5
   Yoshida K, 2002, NEUROPATHOLOGY, V22, P290, DOI 10.1046/j.1440-1789.2002.00462.x
NR 44
TC 11
Z9 11
U1 2
U2 2
PU DUSTRI-VERLAG DR KARL FEISTLE
PI DEISENHOFEN-MUENCHEN
PA BAHNHOFSTRASSE 9 POSTFACH 49, D-82032 DEISENHOFEN-MUENCHEN, GERMANY
SN 0722-5091
J9 CLIN NEUROPATHOL
JI Clin. Neuropathol.
PD JUL-AUG
PY 2005
VL 24
IS 4
BP 155
EP 162
PG 8
WC Clinical Neurology; Pathology
WE Science Citation Index Expanded (SCI-EXPANDED)
SC Neurosciences & Neurology; Pathology
GA 946GB
UT WOS:000230559300001
PM 16033131
DA 2023-08-27
ER

PT J
AU Castet, F
   Alanya, E
   Vidal, N
   Izquierdo, C
   Mesia, C
   Ducray, F
   Gil-Gil, M
   Bruna, J
AF Castet, Florian
   Alanya, Enrique
   Vidal, Noemi
   Izquierdo, Cristina
   Mesia, Carlos
   Ducray, Francois
   Gil-Gil, Miguel
   Bruna, Jordi
TI Contrast-enhancement in supratentorial low-grade gliomas: a classic
   prognostic factor in the molecular age
SO JOURNAL OF NEURO-ONCOLOGY
LA English
DT Article
DE Contrast-enhancement; Low-grade glioma; IDH; Astrocytoma; Prognosis
ID PLUS PROCARBAZINE; RANDOMIZED-TRIAL; ADULT; SURVIVAL; ORGANIZATION;
   CLASSIFICATION; RADIOTHERAPY; RADIATION; PATTERNS; IDH1
AB BackgroundContrast enhancement (CE) is found in 10-60% of low-grade gliomas. Its prognostic significance is controversial, and its correlation with IDH mutations and 1p/19q codeletion is elusive. The aim of this study is to investigate whether CE is associated with molecular characteristics of low-grade gliomas and uncover its prognostic value.Materials and methodsAll confirmed histological cases of low-grade gliomas diagnosed at our institution between years 2000-2016 were reviewed (n=102). Spinal and brainstem localization, only-biopsied tumours with ring-like enhancement and incomplete medical records were excluded.ResultsMean age was 42years (13.9years), and 63.6% were male. The median follow-up time was 79.8months. CE was present on 25% of preoperative MRI, and 25% of patients were considered high-risk according to Pignatti score. Most were astrocytomas (67%) and 87.2% were surgically removed. IDH mutation was found in 64.6% of tumour samples, and 18.8% had a 1p/19q codeletion. No subgroup differences were observed according to CE except for presurgical performance status and postoperative chemotherapy. IDH status and 1p/19q codeletion were evenly distributed. On univariate analysis, age, size>6cm, CE, extent of resection, Pignatti score, IDH mutation and 1p/19q codeletion were significantly associated to OS. On multivariate analysis, only CE and IDH status were independently associated to OS. CE remained a significant prognostic factor in IDH-mutant non-codeleted tumours when analysed by tumour subtype.Conclusion CE in low-grade gliomas provides prognostic information in IDH-mutant non-codeleted tumours, although its meaning remains uncertain in IDH-wildtype gliomas.
C1 [Castet, Florian; Mesia, Carlos; Gil-Gil, Miguel] Inst Catala Oncol LHospitalet, Dept Med Oncol, Barcelona, Spain.
   [Castet, Florian; Izquierdo, Cristina; Mesia, Carlos; Gil-Gil, Miguel; Bruna, Jordi] Hosp Univ Bellvitge, Inst Catala Oncol LHospitalet, Unit Neurooncol, IDIBELL,Oncobell Program, Feixa Llarga S-N, Barcelona 08907, Spain.
   [Alanya, Enrique] Edgardo Rebagliati Martins Natl Hosp EsSalud, Med Oncol & Radiotherapy Dept, Lima, Peru.
   [Vidal, Noemi] Hosp Univ Bellvitge, Dept Pathol, Barcelona, Spain.
   [Izquierdo, Cristina; Ducray, Francois] Hosp Civils Lyon, Serv Neurooncol, Grp Hosp Est, Lyon, France.
   [Ducray, Francois] CNRS, INSERM, Dept Canc Cell Plast, Canc Res Ctr Lyon,U1052,UMR5286, Lyon, France.
C3 Institut Catala d'Oncologia; Institut d'Investigacio Biomedica de
   Bellvitge (IDIBELL); Institut Catala d'Oncologia; Institut
   d'Investigacio Biomedica de Bellvitge (IDIBELL); Bellvitge University
   Hospital; University of Barcelona; Seguro Social de Salud del Peru;
   Institut d'Investigacio Biomedica de Bellvitge (IDIBELL); Bellvitge
   University Hospital; University of Barcelona; CHU Lyon; Centre National
   de la Recherche Scientifique (CNRS); CNRS - National Institute for
   Biology (INSB); Institut National de la Sante et de la Recherche
   Medicale (Inserm); UDICE-French Research Universities; Universite Claude
   Bernard Lyon 1; UNICANCER; Centre Leon Berard
RP Bruna, J (通讯作者)，Hosp Univ Bellvitge, Inst Catala Oncol LHospitalet, Unit Neurooncol, IDIBELL,Oncobell Program, Feixa Llarga S-N, Barcelona 08907, Spain.
EM 35078jbe@comb.cat
RI Castet, Florian/AAA-8167-2020; Alanya, Enrique/H-6680-2016; Bruna,
   Jordi/AAH-1182-2019
OI Castet, Florian/0000-0002-5416-5383; Alanya,
   Enrique/0000-0003-1604-7295; Bruna, Jordi/0000-0001-6895-5047; Ducray,
   Francois/0000-0002-8150-5785; Vidal, Noemi/0000-0002-2852-6667
CR Arita H, 2015, BRAIN TUMOR PATHOL, V32, P22, DOI 10.1007/s10014-014-0186-0
   Bauman G, 1999, INT J RADIAT ONCOL, V45, P923, DOI 10.1016/S0360-3016(99)00284-9
   Baumert BG, 2016, LANCET ONCOL, V17, P1521, DOI 10.1016/S1470-2045(16)30313-8
   Brat DJ, 2015, NEW ENGL J MED, V372, P2481, DOI 10.1056/NEJMoa1402121
   Broen MPG, 2018, NEURO-ONCOLOGY, V20, P1393, DOI 10.1093/neuonc/noy048
   Brown PD, 2003, NEURO-ONCOLOGY, V5, P161, DOI 10.1215/S1152851702000431
   Bruner JM, 1997, CANCER, V79, P796, DOI 10.1002/(SICI)1097-0142(19970215)79:4<796::AID-CNCR17>3.0.CO;2-V
   Buckner J, 2017, NAT REV NEUROL, V13, P340, DOI 10.1038/nrneurol.2017.54
   Buckner JC, 2016, NEW ENGL J MED, V374, P1344, DOI 10.1056/NEJMoa1500925
   Capelle L, 2013, J NEUROSURG, V118, P1157, DOI 10.3171/2013.1.JNS121
   Chaichana KL, 2009, NEUROL RES, V31, P931, DOI 10.1179/174313209X395454
   Claus EB, 2006, CANCER-AM CANCER SOC, V106, P1358, DOI 10.1002/cncr.21733
   Darlix A, 2017, J NEURO-ONCOL, V133, P37, DOI 10.1007/s11060-017-2421-0
   Delfanti RL, 2017, J NEURO-ONCOL, V135, P601, DOI 10.1007/s11060-017-2613-7
   Eckel-Passow JE, 2015, NEW ENGL J MED, V372, P2499, DOI 10.1056/NEJMoa1407279
   Gorlia T, 2013, NEURO-ONCOLOGY, V15, P1568, DOI 10.1093/neuonc/not117
   Gui C, 2018, J NEURO-ONCOL, V139, P167, DOI 10.1007/s11060-018-2857-x
   Juratli TA, 2019, J NEURO-ONCOL, V141, P327, DOI 10.1007/s11060-018-03034-6
   Karim ABMF, 2002, INT J RADIAT ONCOL, V52, P316, DOI 10.1016/S0360-3016(01)02692-X
   Klein M, 2002, LANCET, V360, P1361, DOI 10.1016/S0140-6736(02)11398-5
   Kreth FW, 1997, CANCER, V79, P370, DOI 10.1002/(SICI)1097-0142(19970115)79:2<370::AID-CNCR21>3.0.CO;2-X
   Latysheva A., 2019, NEURORADIOLOGY
   Leu S, 2013, NEURO-ONCOLOGY, V15, P469, DOI 10.1093/neuonc/nos317
   Lev MH, 2004, AM J NEURORADIOL, V25, P214
   Lote K, 1997, J CLIN ONCOL, V15, P3129, DOI 10.1200/JCO.1997.15.9.3129
   Louis DN, 2016, ACTA NEUROPATHOL, V131, P803, DOI 10.1007/s00401-016-1545-1
   Megyesi JF, 2004, CLIN CANCER RES, V10, P4303, DOI 10.1158/1078-0432.CCR-04-0209
   Murphy ES, 2018, INT J RADIAT ONCOL, V100, P965, DOI 10.1016/j.ijrobp.2017.12.258
   Pallud J, 2009, NEURO-ONCOLOGY, V11, P176, DOI 10.1215/15228517-2008-066
   Pignatti F, 2002, J CLIN ONCOL, V20, P2076, DOI 10.1200/JCO.2002.08.121
   Reifenberger G, 2017, NAT REV CLIN ONCOL, V14, P434, DOI 10.1038/nrclinonc.2016.204
   Schafer ML, 2013, EUR RADIOL, V23, P2846, DOI 10.1007/s00330-013-2886-y
   Scott JN, 2002, NEUROLOGY, V59, P947, DOI 10.1212/WNL.59.6.947
   Shaw EG, 2008, J NEUROSURG, V109, P835, DOI 10.3171/JNS/2008/109/11/0835
   Shaw EG, 2012, J CLIN ONCOL, V30, P3065, DOI 10.1200/JCO.2011.35.8598
   Suchorska B, 2019, EUR J CANCER, V107, P15, DOI 10.1016/j.ejca.2018.10.019
   Upadhyay N, 2011, BRIT J RADIOL, V84, pS107, DOI 10.1259/bjr/65711810
   van den Bent MJ, 2017, J CLIN ONCOL, V35, P2394, DOI 10.1200/JCO.2017.72.6737
   van den Bent MJ, 2010, ACTA NEUROPATHOL, V120, P297, DOI 10.1007/s00401-010-0725-7
   Wang K, 2016, NEURO-ONCOLOGY, V18, P589, DOI 10.1093/neuonc/nov239
   Wang YY, 2015, AM J NEURORADIOL, V36, P2023, DOI 10.3174/ajnr.A4407
   Weller M, 2017, LANCET ONCOL, V18, pE315, DOI 10.1016/S1470-2045(17)30194-8
   Wessels PH, 2003, LANCET NEUROL, V2, P395, DOI 10.1016/S1474-4422(03)00434-4
   White ML, 2005, AM J NEURORADIOL, V26, P784
   Yamauchi T, 2018, BRAIN TUMOR PATHOL, V35, P148, DOI 10.1007/s10014-018-0321-4
   Yan H, 2009, NEW ENGL J MED, V360, P765, DOI 10.1056/NEJMoa0808710
NR 46
TC 10
Z9 10
U1 0
U2 2
PU SPRINGER
PI NEW YORK
PA 233 SPRING ST, NEW YORK, NY 10013 USA
SN 0167-594X
EI 1573-7373
J9 J NEURO-ONCOL
JI J. Neuro-Oncol.
PD JUL
PY 2019
VL 143
IS 3
BP 515
EP 523
DI 10.1007/s11060-019-03183-2
PG 9
WC Oncology; Clinical Neurology
WE Science Citation Index Expanded (SCI-EXPANDED)
SC Oncology; Neurosciences & Neurology
GA IF2TD
UT WOS:000472931800015
PM 31054099
DA 2023-08-27
ER

PT J
AU Espinoza, JC
   Haley, K
   Patel, N
   Dhall, G
   Gardner, S
   Allen, J
   Torkildson, J
   Cornelius, A
   Rassekh, R
   Bedros, A
   Etzl, M
   Garvin, J
   Pradhan, K
   Corbett, R
   Sullivan, M
   McGowage, G
   Stein, D
   Jasty, R
   Sands, SA
   Ji, LY
   Sposto, R
   Finlay, JL
AF Espinoza, Juan C.
   Haley, Kelley
   Patel, Neha
   Dhall, Girish
   Gardner, Sharon
   Allen, Jeffrey
   Torkildson, Joseph
   Cornelius, Albert
   Rassekh, Rod
   Bedros, Antranik
   Etzl, Morris
   Garvin, James
   Pradhan, Kamnesh
   Corbett, Robin
   Sullivan, Michael
   McGowage, Geoffrey
   Stein, Dagmar
   Jasty, Rama
   Sands, Stephen A.
   Ji, Lingyun
   Sposto, Richard
   Finlay, Jonathan L.
TI Outcome of young children with high-grade glioma treated with
   irradiation-avoiding intensive chemotherapy regimens: Final report of
   the Head Start II and III trials
SO PEDIATRIC BLOOD & CANCER
LA English
DT Article
DE gliomas; Head Start; irradiation-avoiding strategies; pediatrics
ID HEMATOPOIETIC-CELL RESCUE; MALIGNANT BRAIN-TUMORS; ONCOLOGY-GROUP;
   PEDIATRIC-PATIENTS; FOLLOW-UP; PHASE-I; CHILDHOOD; TEMOZOLOMIDE; CANCER;
   GLIOBLASTOMA
AB PurposeTo report the final analysis of survival outcomes for children with newly diagnosed high-grade glioma (HGG) treated on the Head Start (HS) II and III protocols with chemotherapy and intent to avoid irradiation in children <6 years old.
   Patients and MethodsBetween 1997 and 2009, 32 eligible children were enrolled in HS II and III with anaplastic astrocytoma (AA, n = 19), glioblastoma multiforme (GBM, n = 11), or other HGG (n = 2). Central pathology review was completed on 78% of patients. Patients with predominantly brainstem tumors were excluded. Patients were to be treated with single induction chemotherapy regimen C, comprising four cycles of vincristine, carboplatin, and temozolomide. Following induction, patients underwent marrow-ablative chemotherapy and autologous hematopoietic cell rescue. Irradiation was used for patients with residual tumor after consolidation or >6 years old or at the time of tumor progression.
   ResultsThe 5-year event-free survival (EFS) and overall survival (OS) for all HGG patients were 25 8% and 36 +/- 9%, respectively. The EFS at 5 years for patients with AA and GBM were 24 +/- 11% and 30 +/- 16%, respectively (P = 0.65). The OS at 5 years for patients with AA and GBM was 34 +/- 12% and 35 +/- 16%, respectively (P = 0.83). Children <36 months old experienced improved 5-year EFS and OS of 44 +/- 17% and 63 +/- 17%, compared with children 36-71 months old (31 +/- 13% and 38 +/- 14%) and children >72 months old (0% and 13 +/- 12%).
   ConclusionsIrradiation-avoiding treatment strategies should be evaluated further in young children with HGG given similar survival rates to older children receiving standard irradiation-containing therapies.
C1 [Espinoza, Juan C.; Haley, Kelley; Dhall, Girish; Sposto, Richard] Childrens Hosp Los Angeles, Los Angeles, CA 90027 USA.
   [Patel, Neha] Univ Wisconsin, Dept Pediat, Madison, WI USA.
   [Gardner, Sharon; Allen, Jeffrey] NYU, Dept Pediat, Med Ctr, New York, NY 10016 USA.
   [Torkildson, Joseph] Childrens Hosp Oakland, Oakland, CA USA.
   [Cornelius, Albert] DeVos Childrens Hosp, Grand Rapids, MI USA.
   [Rassekh, Rod] British Columbia Childrens Hosp, Vancouver, BC, Canada.
   [Bedros, Antranik] Loma Linda Univ, Dept Pediat, Med Ctr, Loma Linda, CA 92350 USA.
   [Etzl, Morris] Phoenix Childrens Hosp, Phoenix, AZ USA.
   [Garvin, James] Columbia Childrens Hosp, New York, NY USA.
   [Pradhan, Kamnesh] Riley Childrens Hosp, Indianapolis, IN USA.
   [Corbett, Robin; Sullivan, Michael] Univ Otago, Dept Pediat, Christchurch, New Zealand.
   [McGowage, Geoffrey] Childrens Hosp Westmead, Sydney, Australia.
   [Stein, Dagmar] Promed Childrens Hosp Toledo, Toledo, OH USA.
   [Jasty, Rama] Childrens Mercy Hosp, Toledo, OH USA.
   [Sands, Stephen A.] Columbia Univ, Dept Pediat, Med Ctr, New York, NY 10027 USA.
   [Ji, Lingyun] USC, Norris Comprehens Canc Ctr, Los Angeles, CA USA.
   [Finlay, Jonathan L.] Ohio State Univ, Dept Pediat, Div Hematol Oncol & BMT, Nationwide Childrens Hosp, Columbus, OH 43210 USA.
C3 Children's Hospital Los Angeles; University of Wisconsin System;
   University of Wisconsin Madison; New York University; University of
   California System; University of California San Francisco; UCSF Medical
   Center; UCSF Benioff Children's Hospital Oakland; BC Childrens Hospital;
   University of British Columbia; Loma Linda University; Phoenix
   Children's Hospital; James Whitcomb Riley Hospital Children; University
   of Otago; University of Sydney; Columbia University; University of
   Southern California; University System of Ohio; Ohio State University;
   Nationwide Childrens Hospital
RP Finlay, JL (通讯作者)，Ohio State Univ, Nationwide Childrens Hosp, Div Hematol Oncol & BMT, 700 Childrens Dr,Room ED544, Columbus, OH 43205 USA.
EM neuronc514@aol.com
RI Sullivan, Michael J/B-5459-2012; Rassekh, Shahrad Rod/G-5301-2010;
   Espinoza, Juan/AAA-2103-2021
OI Rassekh, Shahrad Rod/0000-0001-8005-2641; Espinoza,
   Juan/0000-0003-0513-588X; gardner, sharon/0000-0002-8857-5487; Allen,
   Jeffrey/0000-0001-9957-6664; Sullivan, Michael/0000-0002-8606-5889
FU Michael Hoefflin Foundation; Soccer for Hope Foundation; Maddi's Closet;
   Alex's Lemonade Stand; Pediatric Cancer Research Foundation of Southern
   California; Children's Hospital of Los Angeles Pediatric Residency
   Program
FX Michael Hoefflin Foundation; Soccer for Hope Foundation; Maddi's Closet;
   Alex's Lemonade Stand; Pediatric Cancer Research Foundation of Southern
   California; Children's Hospital of Los Angeles Pediatric Residency
   Program.
CR [Anonymous], 2012, CBTRUS STAT REP PRIM
   Batra V, 2014, PEDIATR BLOOD CANCER, V61, P151, DOI 10.1002/pbc.24718
   Broniscer A, 2004, ONCOLOGIST, V9, P197, DOI 10.1634/theoncologist.9-2-197
   Dhall G, 2008, PEDIATR BLOOD CANCER, V50, P1169, DOI 10.1002/pbc.21525
   Di Sapio A, 2002, J NEURO-ONCOL, V59, P117, DOI 10.1023/A:1019697117253
   Duffner P K, 1999, Neuro Oncol, V1, P152, DOI 10.1093/neuonc/1.2.152
   Dufour C, 2006, EUR J CANCER, V42, P2939, DOI 10.1016/j.ejca.2006.06.021
   Estlin EJ, 1998, BRIT J CANCER, V78, P652, DOI 10.1038/bjc.1998.555
   Fangusaro JR, 2008, PEDIATR BLOOD CANCER, V50, P715, DOI 10.1002/pbc.21032
   Faury D, 2007, J CLIN ONCOL, V25, P1196, DOI 10.1200/JCO.2006.07.8626
   Finlay JL, 2005, J NEURO-ONCOL, V75, P253, DOI 10.1007/s11060-005-6747-7
   Finlay JL, 2010, PEDIATR BLOOD CANCER, V54, P634, DOI 10.1002/pbc.22374
   FRIEDMAN HS, 1995, CANCER RES, V55, P2853
   Friedman HS, 1998, J CLIN ONCOL, V16, P3851, DOI 10.1200/JCO.1998.16.12.3851
   Haas-Kogan D, 1998, CURR BIOL, V8, P1195, DOI 10.1016/S0960-9822(07)00493-9
   Khatua S, 2012, INDIAN J PEDIATR, V79, P922, DOI 10.1007/s12098-012-0689-9
   Knobbe CB, 2003, BRAIN PATHOL, V13, P507
   MacDonald TJ, 2011, NEURO-ONCOLOGY, V13, P1049, DOI 10.1093/neuonc/nor092
   Mason WP, 1998, J CLIN ONCOL, V16, P210, DOI 10.1200/JCO.1998.16.1.210
   Massimino M, 2010, PEDIATR BLOOD CANCER, V54, P641, DOI 10.1002/pbc.22375
   Nicholson HS, 1998, J CLIN ONCOL, V16, P3037, DOI 10.1200/JCO.1998.16.9.3037
   Paugh BS, 2010, J CLIN ONCOL, V28, P3061, DOI 10.1200/JCO.2009.26.7252
   Pollack IF, 2006, J NEUROSURG, V105, P418, DOI 10.3171/ped.2006.105.5.418
   Pollack IF, 2010, J NEURO-ONCOL, V99, P155, DOI 10.1007/s11060-010-0297-3
   Pollack IF, 1997, CANCER RES, V57, P304
   Rood BR, 2005, J NEURO-ONCOL, V75, P267, DOI 10.1007/s11060-005-6749-5
   Sanders RP, 2007, PEDIATR BLOOD CANCER, V49, P888, DOI 10.1002/pbc.21272
   Sands SA, 2011, J NEURO-ONCOL, V101, P287, DOI 10.1007/s11060-010-0260-3
   Sands SA, 2010, PEDIATR BLOOD CANCER, V54, P429, DOI 10.1002/pbc.22318
   Sands SA, 2012, J CLIN ONCOL, V30, P943, DOI 10.1200/JCO.2011.35.7533
   SPOSTO R, 1989, J NEURO-ONCOL, V7, P165, DOI 10.1007/BF00165101
   Strother DR, 2014, NEURO-ONCOLOGY, V16, P457, DOI 10.1093/neuonc/not163
   Stupp R, 2005, NEW ENGL J MED, V352, P987, DOI 10.1056/NEJMoa043330
   Wolff JEA, 2002, CANCER, V94, P264, DOI 10.1002/cncr.10114
NR 34
TC 21
Z9 21
U1 0
U2 6
PU WILEY-BLACKWELL
PI HOBOKEN
PA 111 RIVER ST, HOBOKEN 07030-5774, NJ USA
SN 1545-5009
EI 1545-5017
J9 PEDIATR BLOOD CANCER
JI Pediatr. Blood Cancer
PD OCT
PY 2016
VL 63
IS 10
BP 1806
EP 1813
DI 10.1002/pbc.26118
PG 8
WC Oncology; Hematology; Pediatrics
WE Science Citation Index Expanded (SCI-EXPANDED)
SC Oncology; Hematology; Pediatrics
GA DW0ZE
UT WOS:000383371500017
PM 27332770
OA Green Accepted, Green Published
DA 2023-08-27
ER

PT J
AU Ladzinski, P
   Majchrzak, H
   Kaspera, W
   Majchrzak, K
   Tymowski, M
   Adamczyk, P
AF Ladzinski, Piotr
   Majchrzak, Henryk
   Kaspera, Wojciech
   Majchrzak, Krzysztof
   Tymowski, Michal
   Adamczyk, Piotr
TI Medial sphenoid ridge meningiomas: early and long-term results of
   surgical removal using the fronto-temporo-orbito-zygomatic approach
SO NEUROLOGIA I NEUROCHIRURGIA POLSKA
LA English
DT Article
DE sphenoid bone; internal carotid artery; meningioma; microsurgery; skull
   base surgery
ID LARGE SPHENOCAVERNOUS MENINGIOMAS; CAVERNOUS SINUS MENINGIOMAS;
   CLINOIDAL MENINGIOMAS; TECHNICAL NOTE; RECURRENCE; MANAGEMENT
AB Background and purpose: The fronto-temporo-orbito-zygomatic approach (FTOZA) is an alternative to the pterional approach in surgical resection of meningiomas of the medial part of the lesser wing of the sphenoid bone. The purpose of this study is to present our results of treatment of these meningiomas using the FTOZA.
   Material and methods: Thirty patients (19 women, 11 men) with a central skull base tumour were included in the study The neurological status of the patients was assessed before and after surgery as well as at the conclusion of treatment. The approximate volume of the operated tumour, its relation to large blood vessels, cranial nerves and brainstem, as well as consistency and vascularisation were assessed.
   Results: The symptom duration ranged from 1 to 36 months (median: 6 months). Impaired visual acuity was the predominant symptom in 27.5% of patients. Less frequent symptoms included paresis/paralysis of the third cranial nerve, headache, psychoorganic syndrome and epilepsy. Approximate volume of the tumours ranged from 5 to 212 mL (median: 63 mL). Total or subtotal resection was achieved in 77% of patients. The postoperative performance status improved in 16.5%, did not change in 52.8% and deteriorated in 26.4% of patients. One (3.3%) patient died after the surgery
   Conclusions: The FTOZA is a useful technique for removal of tumours expanding superiorly to the middle cranial fossa base without significant compression of the brain. Ability to remove tumours through the described approach decreases as the degree of infiltration of the clivus increases.
C1 [Ladzinski, Piotr] Slaski Uniwersytet Med Katowicach, Katedra & Oddzial Klin Neurochirurgii, Wojewodzki Szpital Specjalisty, PL-41200 Sosnowiec, Poland.
C3 Medical University Silesia
RP Ladzinski, P (通讯作者)，Slaski Uniwersytet Med Katowicach, Katedra & Oddzial Klin Neurochirurgii, Wojewodzki Szpital Specjalisty, 5 Im Sw Barbary,Pl Med 1, PL-41200 Sosnowiec, Poland.
EM sekr_nch@wss5.pl
RI Kaspera, Wojciech/AAF-2715-2019
OI Kaspera, Wojciech/0000-0002-7139-3409; Ladzinski,
   Piotr/0000-0001-8957-0162
CR al-Mefty O, 1991, Acta Neurochir Suppl (Wien), V53, P92
   ALMEFTY O, 1990, J NEUROSURG, V73, P840, DOI 10.3171/jns.1990.73.6.0840
   [Anonymous], SURG SKULL BASE MENI
   Aziz KMA, 2004, NEUROSURGERY, V54, P1375, DOI 10.1227/01.NEU.0000125542.00834.6D
   Day JD, 2000, NEUROSURGERY, V46, P754, DOI 10.1097/00006123-200003000-00046
   DeMonte F, 1996, J NEURO-ONCOL, V29, P239, DOI 10.1007/BF00165654
   DEMONTE F, 1994, J NEUROSURG, V81, P245, DOI 10.3171/jns.1994.81.2.0245
   Dolenc VV, 2000, NEUROSURGERY, V46, P760
   ELKALLINY M, 1992, J NEUROSURG, V77, P508, DOI 10.3171/jns.1992.77.4.0508
   Kaye AH, 2001, NEUROSURGERY, V48, P1019
   Lee JH, 2001, NEUROSURGERY, V48, P1012, DOI 10.1097/00006123-200105000-00009
   Lee JYK, 2002, J NEUROSURG, V97, P65, DOI 10.3171/jns.2002.97.1.0065
   Margalit NS, 2003, NEUROSURGERY, V53, P523, DOI 10.1227/01.NEU.0000079506.75164.F4
   Mathiesen T, 1996, NEUROSURGERY, V39, P2, DOI 10.1097/00006123-199607000-00002
   MIRIMANOFF RO, 1985, J NEUROSURG, V62, P18, DOI 10.3171/jns.1985.62.1.0018
   Nakamura M, 2006, NEUROSURGERY, V58, P626, DOI 10.1227/01.NEU.0000197104.78684.5D
   RISI P, 1994, BRIT J NEUROSURG, V8, P295, DOI 10.3109/02688699409029617
   Russell SM, 2008, NEUROSURGERY, V62, P1338
   Samii M, 1996, Acta Neurochir Suppl, V65, P63
   Samii M, 2001, NEUROSURGERY, V48, P1020
   Santoro A, 2003, J Neurosurg Sci, V47, P141
   Sekhar Laligam N., 1993, P521
NR 22
TC 4
Z9 8
U1 0
U2 3
PU ELSEVIER URBAN & PARTNER SP Z O O
PI WROCLAW
PA UL MIGDALOWA 4, LOK 59, WROCLAW, 02-796, POLAND
SN 0028-3843
J9 NEUROL NEUROCHIR POL
JI Neurol. Neurochir. Pol.
PY 2010
VL 44
IS 5
BP 464
EP 474
PG 11
WC Clinical Neurology
WE Science Citation Index Expanded (SCI-EXPANDED)
SC Neurosciences & Neurology
GA 708JE
UT WOS:000286357300005
PM 21082488
DA 2023-08-27
ER

PT J
AU Pan, HC
   Lin, JF
   Ma, LP
   Shen, YQ
   Schachner, M
AF Pan, Hong-Chao
   Lin, Jin-Fei
   Ma, Li-Ping
   Shen, Yan-Qin
   Schachner, Melitta
TI Major vault protein promotes locomotor recovery and regeneration after
   spinal cord injury in adult zebrafish
SO EUROPEAN JOURNAL OF NEUROSCIENCE
LA English
DT Article
DE major vault protein; neural stem cell; regeneration; spinal cord injury;
   zebrafish
ID CENTRAL-NERVOUS-SYSTEM; MULTIDRUG-RESISTANT CANCER; RETINAL
   GANGLION-CELLS; DRUG-RESISTANCE; RECOGNITION MOLECULES; AXONAL
   REGENERATION; FUNCTIONAL RECOVERY; LARVAL ZEBRAFISH; LOBE EPILEPSY;
   UP-REGULATION
AB In contrast to mammals, adult zebrafish recover locomotor functions after spinal cord injury (SCI), in part due to axonal regrowth and regeneration permissivity of the central nervous system. Upregulation of major vault protein (MVP) expression after spinal cord injury in the brainstem of the adult zebrafish prompted us to probe for its contribution to recovery after SCI. MVP is a multifunctional protein expressed not only in many types of tumours but also in the nervous system, where its importance for regeneration is, however, unclear. Using an established zebrafish SCI model, we found that MVP mRNA and protein expression levels were increased in ependymal cells in the spinal cord caudal to the lesion site at 6 and 11 days after SCI. Double immunolabelling showed that MVP was co-localised with Islet-1 or tyrosine hydroxylase around the central canal of the spinal cord in sham-injured control fish and injured fish 11 days after surgery. MVP co-localised with the neural stem cell marker nestin in ependymal cells after injury. By using an in vivo morpholino-based knock-down approach, we found that the distance moved by MVP morpholino-treated fish was reduced at 4, 5 and 6 weeks after SCI when compared to fish treated with standard control morpholino. Knock-down of MVP resulted in reduced regrowth of axons from brainstem neurons into the spinal cord caudal to the lesion site. These results indicate that MVP supports locomotor recovery and axonal regrowth after SCI in adult zebrafish.
C1 [Pan, Hong-Chao; Lin, Jin-Fei; Shen, Yan-Qin; Schachner, Melitta] Shantou Univ, Coll Med, Ctr Neurosci, Shantou 515041, Guangdong, Peoples R China.
   [Ma, Li-Ping; Schachner, Melitta] Rutgers State Univ, Dept Cell Biol & Neurosci, WM Keck Ctr Collaborat Neurosci, Piscataway, NJ 08854 USA.
C3 Shantou University; Rutgers State University New Brunswick
RP Shen, YQ (通讯作者)，Shantou Univ, Coll Med, Ctr Neurosci, Shantou 515041, Guangdong, Peoples R China.
EM yqshen@stu.edu.cn; schachner@stu.edu.cn
RI Shen, Yan-Qin/X-4164-2019; hongchao, pan/JAZ-1237-2023; ma,
   li/HOH-7275-2023
OI Shen, Yan-Qin/0000-0003-1724-4135; 
FU Li Ka-Shing Foundation [LB0103]; NNSF, China [81072622, 31271580];
   Guangdong Natural Science Foundation [S2012010009480]; SRF for ROCS,
   China [2010-1561]
FX The authors are grateful to Dr Stanley Lin for helpful discussions and
   critical text editing, Dr Yu-Ji Guo for instructions on the surgery, and
   the Li Ka-Shing Foundation (LB0103 to M. S.), NNSF, China (81072622 and
   31271580 to Y.-Q.S.), Guangdong Natural Science Foundation
   (S2012010009480 to Y.-Q.S.) and SRF for ROCS, China (2010-1561 to
   Y.-Q.S.) for support.
CR Abdesselem H, 2009, J NEUROSCI, V29, P15489, DOI 10.1523/JNEUROSCI.3561-09.2009
   Aronica E, 2003, EPILEPSIA, V44, P1166, DOI 10.1046/j.1528-1157.2003.22103.x
   Baumgart EV, 2012, GLIA, V60, P343, DOI 10.1002/glia.22269
   Becker CG, 2008, RESTOR NEUROL NEUROS, V26, P71
   Becker CG, 2004, J NEUROSCI, V24, P7837, DOI 10.1523/JNEUROSCI.2420-04.2004
   Becker T, 1997, J COMP NEUROL, V377, P577, DOI 10.1002/(SICI)1096-9861(19970127)377:4<577::AID-CNE8>3.0.CO;2-#
   Becker T, 1998, J NEUROSCI, V18, P5789
   Becker T, 2001, J COMP NEUROL, V433, P131, DOI 10.1002/cne.1131
   Berger W, 2009, CELL MOL LIFE SCI, V66, P43, DOI 10.1007/s00018-008-8364-z
   Berger W, 2001, INT J CANCER, V94, P377, DOI 10.1002/ijc.1486
   Bernhardt RR, 1996, J COMP NEUROL, V376, P253, DOI 10.1002/(SICI)1096-9861(19961209)376:2<253::AID-CNE7>3.0.CO;2-2
   Bhatt DH, 2004, SCIENCE, V305, P254, DOI 10.1126/science.1098439
   Cheesman SE, 2004, DEVELOPMENT, V131, P5221, DOI 10.1242/dev.01397
   Faulkner JR, 2004, J NEUROSCI, V24, P2143, DOI 10.1523/JNEUROSCI.3547-03.2004
   Goff LA, 2004, BMC GENOMICS, V5, DOI 10.1186/1471-2164-5-76
   Guo Y, 2011, NEUROSCIENCE, V172, P329, DOI 10.1016/j.neuroscience.2010.10.026
   Hanna GFB, 1998, BRAIN RES, V791, P235, DOI 10.1016/S0006-8993(98)00105-X
   Harel NY, 2006, NAT REV NEUROSCI, V7, P603, DOI 10.1038/nrn1957
   Herrmann C, 1996, J BIOL CHEM, V271, P13908, DOI 10.1074/jbc.271.23.13908
   Herrmann C, 1998, NEUROCHEM RES, V23, P39, DOI 10.1023/A:1022445302710
   Hui SP, 2010, DEV DYNAM, V239, P2962, DOI 10.1002/dvdy.22438
   Karnezis T, 2004, NAT NEUROSCI, V7, P736, DOI 10.1038/nn1261
   KEDERSHA NL, 1990, J CELL BIOL, V110, P895, DOI 10.1083/jcb.110.4.895
   KEDERSHA NL, 1986, J CELL BIOL, V103, P287, DOI 10.1083/jcb.103.1.287
   Kickhoefer VA, 1998, J BIOL CHEM, V273, P8971, DOI 10.1074/jbc.273.15.8971
   KIMMEL CB, 1994, DEVELOPMENT, V120, P265
   Kolli S, 2004, J BIOL CHEM, V279, P29374, DOI 10.1074/jbc.M313955200
   Komori N, 2007, PHYSIOL GENOMICS, V29, P215, DOI 10.1152/physiolgenomics.00255.2006
   Kroehne V, 2011, DEVELOPMENT, V138, P4831, DOI 10.1242/dev.072587
   Kyriakatos A, 2011, J NEUROSCI, V31, P8422, DOI 10.1523/JNEUROSCI.1012-11.2011
   Li JY, 1999, NEUROSCIENCE, V91, P1055, DOI 10.1016/S0306-4522(98)00622-8
   Liu B, 2011, J NEUROL SCI, V308, P88, DOI 10.1016/j.jns.2011.05.047
   Lloret M, 2008, GYNECOL ONCOL, V110, P304, DOI 10.1016/j.ygyno.2008.04.034
   Ma LP, 2012, EUR J NEUROSCI, V35, P353, DOI 10.1111/j.1460-9568.2011.07958.x
   McLean DL, 2009, J NEUROSCI, V29, P13566, DOI 10.1523/JNEUROSCI.3277-09.2009
   Minaguchi T, 2006, CANCER RES, V66, P11677, DOI 10.1158/0008-5472.CAN-06-2240
   Mossink MH, 2003, ONCOGENE, V22, P7458, DOI 10.1038/sj.onc.1206947
   Nasevicius A, 2000, NAT GENET, V26, P216, DOI 10.1038/79951
   Park K, 2004, J NEUROSCI, V24, P10806, DOI 10.1523/JNEUROSCI.3532-04.2004
   Paspalas CD, 2009, CEREB CORTEX, V19, P1666, DOI 10.1093/cercor/bhn203
   Pei DS, 2007, ANAL BIOCHEM, V363, P291, DOI 10.1016/j.ab.2006.12.005
   Prewitt CMF, 1997, EXP NEUROL, V148, P433, DOI 10.1006/exnr.1997.6694
   Raya A, 2003, P NATL ACAD SCI USA, V100, P11889, DOI 10.1073/pnas.1834204100
   Reimer MM, 2008, J NEUROSCI, V28, P8510, DOI 10.1523/JNEUROSCI.1189-08.2008
   Ryu SJ, 2008, CELL DEATH DIFFER, V15, P1673, DOI 10.1038/cdd.2008.96
   Sallinen V, 2009, J NEUROCHEM, V108, P719, DOI 10.1111/j.1471-4159.2008.05793.x
   Scheffer GL, 2000, CURR OPIN ONCOL, V12, P550, DOI 10.1097/00001622-200011000-00007
   SCHEFFER GL, 1995, NAT MED, V1, P578, DOI 10.1038/nm0695-578
   Schroeijers AB, 2002, J IMMUNOL, V168, P1572, DOI 10.4049/jimmunol.168.4.1572
   Schwab JM, 2006, PROG NEUROBIOL, V78, P91, DOI 10.1016/j.pneurobio.2005.12.004
   Schweitzer J, 2003, GLIA, V41, P301, DOI 10.1002/glia.10192
   Schweitzer J, 2007, MOL CELL NEUROSCI, V35, P194, DOI 10.1016/j.mcn.2007.02.018
   Silver J, 2004, NAT REV NEUROSCI, V5, P146, DOI 10.1038/nrn1326
   Steiner E, 2006, J CELL SCI, V119, P459, DOI 10.1242/jcs.02773
   Stewart S, 2009, P NATL ACAD SCI USA, V106, P19889, DOI 10.1073/pnas.0904132106
   Summerton J, 1997, ANTISENSE NUCLEIC A, V7, P187, DOI 10.1089/oli.1.1997.7.187
   Takeda A, 2007, BRAIN RES, V1155, P17, DOI 10.1016/j.brainres.2007.04.020
   Uematsu K, 1997, BRAIN RES, V773, P1, DOI 10.1016/S0006-8993(97)00619-7
   van Vliet EA, 2004, EPILEPSIA, V45, P1506, DOI 10.1111/j.0013-9580.2004.23504.x
   VASU SK, 1995, J BIOL CHEM, V270, P16588, DOI 10.1074/jbc.270.28.16588
   William CM, 2003, DEVELOPMENT, V130, P1523, DOI 10.1242/dev.00358
   Yoshinari N, 2009, DEV BIOL, V325, P71, DOI 10.1016/j.ydbio.2008.09.028
   Yu YM, 2011, NEUROSCIENCE, V183, P238, DOI 10.1016/j.neuroscience.2011.03.043
   Yu YM, 2011, EUR J NEUROSCI, V33, P1587, DOI 10.1111/j.1460-9568.2011.07643.x
   ZOTTOLI SJ, 1994, PROG BRAIN RES, V103, P219
NR 65
TC 27
Z9 30
U1 0
U2 28
PU WILEY-BLACKWELL
PI HOBOKEN
PA 111 RIVER ST, HOBOKEN 07030-5774, NJ USA
SN 0953-816X
J9 EUR J NEUROSCI
JI Eur. J. Neurosci.
PD JAN
PY 2013
VL 37
IS 2
BP 203
EP 211
DI 10.1111/ejn.12038
PG 9
WC Neurosciences
WE Science Citation Index Expanded (SCI-EXPANDED)
SC Neurosciences & Neurology
GA 074TD
UT WOS:000313835700004
PM 23106570
DA 2023-08-27
ER

PT J
AU Danner, C
   Cueva, RA
AF Danner, C
   Cueva, RA
TI Extended middle fossa approach to the petroclival junction and anterior
   cerebellopontine angle
SO OTOLOGY & NEUROTOLOGY
LA English
DT Article
DE anterior cerebellopontine angle; petroclival junction
ID PETROSAL APPROACH; SKULL BASE; MENINGIOMAS; LESIONS; EXPERIENCE; CLIVUS
AB Objectives: This article seeks to demonstrate the use of the extended middle cranial fossa approach in the treatment of tumors arising in the anterior cerebellopontine angle and petroclival region.
   Study Design: We conducted a retrospective chart review.
   Setting: Tertiary referral center.
   Patients: Ten-year retrospective chart review of over 800 skull base surgical cases demonstrated 16 cases in which the senior author used the extended middle cranial fossa as the sole approach to access the posterior cranial fossa, petroclival junction, or the anterior cerebellopontine angle. There were five males and 11 females, 13 meningiomas, 2 trigeminal schwannomas, and 1 brainstem glioma. Presenting symptoms were dependent on extent of brainstem compression and involvement of surrounding cranial nerves. The symptoms are broken down as follows: hydrocephalus, one; balance disturbance, three; diplopia, five; trigeminal neuralgia, two; hemifacial numbness, one; seizures, one; expressive aphasia, one; and hearing loss, two.
   Results: Of the 16 patients in this study, one patient needed postoperative care in a skilled nursing facility. Postoperative facial nerve weakness was not experienced in any patient. One patient developed a transient cerebrospinal fluid leak that resolved spontaneously. One patient developed a pseudomenin-gocele secondary to postoperative hydrocephalus. This was corrected with wound exploration and placement of a ventricular peritoneal shunt. Hearing was not maintained in one patient. Two patients developed new fourth nerve paresis and two patients developed new sixth nerve palsies. There were no postoperative infections and no deaths.
   Conclusions: The extended middle cranial fossa approach provides excellent access and exposure to tumors in the anterior cerebellopontine angle and petroclival junction. The approach allows more direct access to the area anterior to the internal auditory canal. The key to the approach is adequate bone removal of the petrous apex to provide exposure down to the inferior petrosal sinus and anteriorly to Meckel's cave and the petroclival junction. Extradural elevation of the temporal lobe with suitable brain relaxation minimizes postoperative complications.
C1 So Calif Permanente Med Grp, Otol Neurotol Skull Base Surg, Dept Otolaryngol Head & Neck Surg, San Diego, CA 92120 USA.
   Univ Calif San Diego, Dept Otolaryngol Head & Neck Surg, San Diego, CA 92103 USA.
C3 Kaiser Permanente; Southern California Permanente Medical Group (SCPMG);
   Permanente Medical Groups; University of California System; University
   of California San Diego
RP Cueva, RA (通讯作者)，So Calif Permanente Med Grp, Otol Neurotol Skull Base Surg, Dept Otolaryngol Head & Neck Surg, 4647 Zion Ave, San Diego, CA 92120 USA.
EM roberto.a.cueva@kp.org
CR ALMEFTY O, 1988, NEUROSURGERY, V22, P510, DOI 10.1227/00006123-198803000-00010
   ARRIAGA MA, 1993, LARYNGOSCOPE, V103, P693
   DASPIT CP, 1991, OTOLARYNG HEAD NECK, V105, P788, DOI 10.1177/019459989110500604
   GOEL A, 1995, ACTA NEUROCHIR, V135, P78, DOI 10.1007/BF02307418
   HOUSE WF, 1986, AM J OTOL, V7, P1
   HOUSE WF, 1978, OTOLARYNG HEAD NECK, V86, P770, DOI 10.1177/019459987808600522
   JACKLER RK, 1995, AM J OTOL, V16, P39
   KAWASE T, 1991, NEUROSURGERY, V28, P869, DOI 10.1227/00006123-199106000-00014
   KING WA, 1993, J NEUROSURG, V79, P508, DOI 10.3171/jns.1993.79.4.0508
   MALIS L, 1985, NEUROSURGERY, P1101
   MAYBERG MR, 1986, J NEUROSURG, V65, P160, DOI 10.3171/jns.1986.65.2.0160
   MILLER CG, 1993, NEUROSURGERY, V33, P461
   SAKAKI S, 1987, SURG NEUROL, V28, P245, DOI 10.1016/0090-3019(87)90301-6
   SPETZLER RF, 1992, J NEUROSURG, V76, P588, DOI 10.3171/jns.1992.76.4.0588
   TEDESCHI H, 1994, SURG NEUROL, V41, P180, DOI 10.1016/0090-3019(94)90123-6
NR 15
TC 18
Z9 23
U1 0
U2 4
PU LIPPINCOTT WILLIAMS & WILKINS
PI PHILADELPHIA
PA TWO COMMERCE SQ, 2001 MARKET ST, PHILADELPHIA, PA 19103 USA
SN 1531-7129
EI 1537-4505
J9 OTOL NEUROTOL
JI Otol. Neurotol.
PD SEP
PY 2004
VL 25
IS 5
BP 762
EP 768
DI 10.1097/00129492-200409000-00019
PG 7
WC Clinical Neurology; Otorhinolaryngology
WE Science Citation Index Expanded (SCI-EXPANDED)
SC Neurosciences & Neurology; Otorhinolaryngology
GA 853ML
UT WOS:000223831600020
PM 15354008
DA 2023-08-27
ER

PT J
AU Zhao, H
   Lurie, DI
AF Zhao, H
   Lurie, DI
TI Loss of SHP-1 phosphatase alters cytokine expression in the mouse
   hindbrain following cochlear ablation
SO CYTOKINE
LA English
DT Article
DE deafferentation; IFN-gamma; interleukin; phosphatase; TNF-alpha
ID NF-KAPPA-B; NUCLEUS NEURONS; IMMUNE FUNCTION; MOTH-EATEN; CELL-DEATH;
   NEGATIVE REGULATORS; NERVOUS-SYSTEM; BRAIN INJURY; ACTIVATION; MICROGLIA
AB Inflammatory cytokines in the central nervous system are largely modulated by glial cells and influence neuronal responses to CNS injury. The protein tyrosine phosphatase SHP-1, an intracellular regulator of many cytokine signaling pathways, has been implicated in mediating the activation of glia. There is a direct correlation between abnormally activated microglia, and neuron loss within the SHP-1 deficient motheaten (me/me) mouse auditory brainstem after afferent injury. In order to determine whether loss of SHP-1 creates an aberrant cytokine environment driving the abnormal activation of me/me microglia, the expression of interleukin-4 (IL-4), interleukin-10 (IL-10), interleukin-1 beta (IL-1beta) tumor necrosis factor-alpha (TNF-alpha), and interferon-gamma (IFN-gamma) was examined by enzyme-linked immunosorbent assay (ELISA). Normal uninjured me/me mice showed lower IL-10 but higher IL-1beta levels compared to wild-type. Following unilateral cochlear ablation, there is decreased expression of IL-4 and IL-10 in me/me brains compared to wild-type, but IL-1beta is significantly increased. These findings indicate that decreases in anti-inflammatory cytokines, in combination with increased expression of the pro-inflammatory cytokine IL-1beta, may initiate a robust inflammatory reaction within the me/me brain contributing to the neuronal degeneration in the deafferented me/me auditory brainstem. SHP-1 may therefore play a role in limiting CNS inflammation following injury and disease. (C) 2004 Elsevier Ltd. All rights reserved.
C1 Univ Montana, Sch Pharm & Allied Hlth Sci, Dept Biomed & Pharmaceut Sci, Missoula, MT 59812 USA.
C3 University of Montana System; University of Montana
RP Lurie, DI (通讯作者)，Univ Montana, Sch Pharm & Allied Hlth Sci, Dept Biomed & Pharmaceut Sci, Skaggs Bldg Room 304, Missoula, MT 59812 USA.
EM diana.lurie@umontana.edu
OI Lurie, Diana/0000-0002-4486-4869
FU NCRR NIH HHS [P20 RR15583] Funding Source: Medline; NIDCD NIH HHS [DC
   02931] Funding Source: Medline
CR Aloisi F, 2001, GLIA, V36, P165, DOI 10.1002/glia.1106
   Aschner M, 1999, ANNU REV PHARMACOL, V39, P151, DOI 10.1146/annurev.pharmtox.39.1.151
   Balashov KE, 2000, NEUROLOGY, V55, P192, DOI 10.1212/WNL.55.2.192
   Basu A, 2002, J NEUROSCI, V22, P6071
   Benveniste EN, 1997, CHEM IMMUNOL, V69, P31
   BORN DE, 1985, J COMP NEUROL, V231, P435, DOI 10.1002/cne.902310403
   Bruce-Keller AJ, 1999, J NEUROSCI RES, V58, P191, DOI 10.1002/(SICI)1097-4547(19991001)58:1<191::AID-JNR17>3.0.CO;2-E
   CLARK EA, 1981, IMMUNOGENETICS, V12, P601, DOI 10.1007/BF01561700
   DAVIDSON WF, 1979, J IMMUNOL, V122, P884
   DE WMR, 1991, J EXP MED, V174, P1209
   DING L, 1993, J IMMUNOL, V151, P1224
   Dong YS, 2001, GLIA, V36, P180, DOI 10.1002/glia.1107
   Edmonds JL, 1999, HEARING RES, V127, P62, DOI 10.1016/S0378-5955(98)00180-4
   Eskes C, 2003, J NEUROSCI RES, V71, P583, DOI 10.1002/jnr.10508
   Frei K, 1994, Schweiz Arch Neurol Psychiatr (1985), V145, P30
   Hanisch UK, 2002, GLIA, V40, P140, DOI 10.1002/glia.10161
   HASHISAKI GT, 1989, J COMP NEUROL, V283, P465, DOI 10.1002/cne.902830402
   Hilton DJ, 1999, CELL MOL LIFE SCI, V55, P1568, DOI 10.1007/s000180050396
   Horvat A, 2001, J NEUROSCI, V21, P865, DOI 10.1523/JNEUROSCI.21-03-00865.2001
   John GR, 2003, NEUROSCIENTIST, V9, P10, DOI 10.1177/1073858402239587
   Khaled AR, 1998, CELL IMMUNOL, V185, P49, DOI 10.1006/cimm.1998.1272
   Kiefer R, 2001, PROG NEUROBIOL, V64, P109, DOI 10.1016/S0301-0082(00)00060-5
   Kile BT, 2001, INT J HEMATOL, V73, P292, DOI 10.1007/BF02981953
   Ledeboer A, 2002, EUR J NEUROSCI, V16, P1175, DOI 10.1046/j.1460-9568.2002.02200.x
   Li YK, 2003, J NEUROSCI, V23, P1605
   Lurie DI, 2000, J COMP NEUROL, V421, P199
   Ma XC, 2002, NEUROIMMUNOMODULAT, V10, P199, DOI 10.1159/000068322
   Massa PT, 1998, J INTERF CYTOK RES, V18, P499, DOI 10.1089/jir.1998.18.499
   Mostafapour SP, 2000, J COMP NEUROL, V426, P561, DOI 10.1002/1096-9861(20001030)426:4<561::AID-CNE5>3.0.CO;2-G
   Neumann H, 2001, GLIA, V36, P191, DOI 10.1002/glia.1108
   OGARRA A, 1990, INT IMMUNOL, V2, P821, DOI 10.1093/intimm/2.9.821
   OSWALD IP, 1992, P NATL ACAD SCI USA, V89, P8676, DOI 10.1073/pnas.89.18.8676
   Peracoli MTS, 2003, MICROBES INFECT, V5, P413, DOI 10.1016/S1286-4579(03)00040-6
   Sawada M, 1999, J NEUROCHEM, V72, P1466, DOI 10.1046/j.1471-4159.1999.721466.x
   SHULTZ LD, 1976, J IMMUNOL, V116, P936
   Shultz LD, 1997, TRENDS BIOTECHNOL, V15, P302, DOI 10.1016/S0167-7799(97)01060-3
   STANTON TH, 1985, J IMMUNOL, V135, P4021
   Streit WJ, 1996, NEUROTOXICOLOGY, V17, P671
   Streit WJ, 1999, PROG NEUROBIOL, V57, P563, DOI 10.1016/S0301-0082(98)00069-0
   Szczepanik AM, 2001, J NEUROIMMUNOL, V113, P49, DOI 10.1016/S0165-5728(00)00404-5
   Tierney TS, 1997, J COMP NEUROL, V378, P295, DOI 10.1002/(SICI)1096-9861(19970210)378:2<295::AID-CNE11>3.0.CO;2-R
   TRUNE DR, 1982, J COMP NEUROL, V209, P409, DOI 10.1002/cne.902090410
   WEBSTER DB, 1983, INT J PEDIATR OTORHI, V6, P107
   Wishcamper CA, 2003, BRAIN RES, V974, P88, DOI 10.1016/S0006-8993(03)02564-2
   Wishcamper CA, 2001, J COMP NEUROL, V441, P118
   Xie ZH, 2000, J IMMUNOL, V164, P1521, DOI 10.4049/jimmunol.164.3.1521
   You M, 1997, J BIOL CHEM, V272, P23376, DOI 10.1074/jbc.272.37.23376
   Zhao J, 2004, HEARING RES, V189, P63, DOI 10.1016/S0378-5955(03)00370-8
NR 48
TC 16
Z9 16
U1 0
U2 0
PU ACADEMIC PRESS LTD- ELSEVIER SCIENCE LTD
PI LONDON
PA 24-28 OVAL RD, LONDON NW1 7DX, ENGLAND
SN 1043-4666
EI 1096-0023
J9 CYTOKINE
JI Cytokine
PD OCT 7
PY 2004
VL 28
IS 1
BP 1
EP 9
DI 10.1016/j.cyto.2004.05.004
PG 9
WC Biochemistry & Molecular Biology; Cell Biology; Immunology
WE Science Citation Index Expanded (SCI-EXPANDED)
SC Biochemistry & Molecular Biology; Cell Biology; Immunology
GA 856BN
UT WOS:000224018700001
PM 15341919
DA 2023-08-27
ER

PT J
AU Yaroslavsky, AN
   Schulze, PC
   Yaroslavsky, IV
   Schober, R
   Ulrich, F
   Schwarzmaier, HJ
AF Yaroslavsky, AN
   Schulze, PC
   Yaroslavsky, IV
   Schober, R
   Ulrich, F
   Schwarzmaier, HJ
TI Optical properties of selected native and coagulated human brain tissues
   in vitro in the visible and near infrared spectral range
SO PHYSICS IN MEDICINE AND BIOLOGY
LA English
DT Article
ID INDUCED INTERSTITIAL THERMOTHERAPY; LASER PHOTOCOAGULATION; BLOOD;
   THERAPY; TUMORS
AB Medical laser applications require knowledge about the optical properties of target tissue. In this study, the optical properties of selected native and coagulated human brain structures were determined in vitro in the spectral range between 360 and 1100nm. The tissues investigated included white brain, matter, grey brain matter, cerebellum and brainstem tissues (pons, thalamus). In addition, the optical properties of two human tumours (meningioma, astrocytoma WHO grade II) were determined. Diffuse reflectance, total transmittance and collimated transmittance of the samples were measured using an integrating-sphere technique. From these experimental data, the absorption coefficients, the scattering coefficients and the anisotropy factors of the samples were determined employing an inverse Monte Carlo technique. The tissues investigated differed from each other predominantly in their scattering properties. Thermal coagulation reduced the optical penetration depth substantially. The highest penetration depths for all tissues investigated were found in the wavelength range between 1000 and 1100 rim. A comparison with data from the literature revealed the importance of the employed tissue preparation technique and the impact of the theoretical model used to extract the optical coefficients from the measured quantities.
C1 Wellman Labs Photomed, Dept Dermatol, Boston, MA 02114 USA.
   Univ Leipzig, Dept Neuropathol, D-04103 Leipzig, Germany.
   Univ Leipzig, Dept Cardiol, Ctr Heart, D-04289 Leipzig, Germany.
   Palomar Med Technol Inc, Burlington, MA 01803 USA.
   Klinikum Krefeld, Dept Neurosurg, D-47805 Krefeld, Germany.
   Klinikum Krefeld, Dept Med Technol, D-47805 Krefeld, Germany.
   Univ Dusseldorf, Inst Laser Med, D-40001 Dusseldorf, Germany.
C3 Leipzig University; Heart Center Leipzig GMBH; Leipzig University;
   University of Hamburg; University Medical Center Hamburg-Eppendorf;
   Heinrich Heine University Dusseldorf
RP Yaroslavsky, AN (通讯作者)，Wellman Labs Photomed, Dept Dermatol, 55 Fruit St, Boston, MA 02114 USA.
EM yaroslav@helix.magh.harvard.edu
RI Schulze, Christian/AGJ-7744-2022
OI Schulze, Christian/0000-0001-9442-7141; Yaroslavsky,
   Anna/0000-0001-7914-2324
CR AGAH R, 1994, LASER SURG MED, V15, P176, DOI 10.1002/lsm.1900150205
   AMIN Z, 1993, RADIOLOGY, V187, P339, DOI 10.1148/radiology.187.2.8475270
   [Anonymous], 1996, NUMERICAL METHODS UN
   Black JF, 2001, PROC SPIE, V4244, P13, DOI 10.1117/12.427786
   CASTRO DJ, 1992, SEMIN SURG ONCOL, V8, P233, DOI 10.1002/ssu.2980080409
   CHANCE B, 1995, P SPIE, V2389
   Gottschalk W., 1992, THESIS U FRIDRICIANA
   Hata N, 1998, J BIOMED OPT, V3, P304, DOI 10.1117/1.429857
   KAHN T, 1994, J COMPUT ASSIST TOMO, V18, P519, DOI 10.1097/00004728-199407000-00002
   MARCHESINI R, 1989, APPL OPTICS, V28, P2318, DOI 10.1364/AO.28.002318
   MUSCHTER R, 1995, WORLD J UROL, V13, P109
   PETERS VG, 1990, PHYS MED BIOL, V35, P1317, DOI 10.1088/0031-9155/35/9/010
   PICKERING JW, 1992, J OPT SOC AM A, V9, P621, DOI 10.1364/JOSAA.9.000621
   PICKERING JW, 1993, APPL OPTICS, V32, P399, DOI 10.1364/AO.32.000399
   Reimer P, 1998, JMRI-J MAGN RESON IM, V8, P240, DOI 10.1002/jmri.1880080140
   RichardsKortum R, 1996, ANNU REV PHYS CHEM, V47, P555, DOI 10.1146/annurev.physchem.47.1.555
   ROGGAN A, 1994, P SOC PHOTO-OPT INS, V2100, P42, DOI 10.1117/12.179026
   Roggan A, 1999, APPL PHYS B-LASERS O, V69, P445, DOI 10.1007/s003400050833
   SCHOBER R, 1993, LASER SURG MED, V13, P234, DOI 10.1002/lsm.1900130212
   Schuitmaker JJ, 1996, J PHOTOCH PHOTOBIO B, V34, P3, DOI 10.1016/1011-1344(96)07342-3
   Schulze PC, 2001, J MAGN RESON IMAGING, V14, P658, DOI 10.1002/jmri.1232
   SCHWARZMAIER HJ, 1995, P SOC PHOTO-OPT INS, V2391, P451, DOI 10.1117/12.209912
   Schwarzmaier HJ, 1998, JMRI-J MAGN RESON IM, V8, P121, DOI 10.1002/jmri.1880080124
   Taddeucci A, 1996, J Biomed Opt, V1, P117, DOI 10.1117/12.227816
   TRACZ RA, 1992, LASER SURG MED, V12, P165, DOI 10.1002/lsm.1900120209
   VANDERZEE P, 1993, P SOC PHOTO-OPT INS, V1888, P454, DOI 10.1117/12.154665
   Yaroslavsky AN, 1996, P SOC PHOTO-OPT INS, V2678, P314, DOI 10.1117/12.239516
   YAROSLAVSKY AN, 1996, 6 INT C LAS APPL LIF
   Yaroslavsky IV, 1996, APPL OPTICS, V35, P6797, DOI 10.1364/AO.35.006797
   Yaroslavsky IV, 1996, P SOC PHOTO-OPT INS, V2681, P71, DOI 10.1117/12.239558
NR 30
TC 477
Z9 506
U1 1
U2 64
PU IOP PUBLISHING LTD
PI BRISTOL
PA TEMPLE CIRCUS, TEMPLE WAY, BRISTOL BS1 6BE, ENGLAND
SN 0031-9155
EI 1361-6560
J9 PHYS MED BIOL
JI Phys. Med. Biol.
PD JUN 21
PY 2002
VL 47
IS 12
BP 2059
EP 2073
AR PII S0031-9155(02)30992-8
DI 10.1088/0031-9155/47/12/305
PG 15
WC Engineering, Biomedical; Radiology, Nuclear Medicine & Medical Imaging
WE Science Citation Index Expanded (SCI-EXPANDED)
SC Engineering; Radiology, Nuclear Medicine & Medical Imaging
GA 575GM
UT WOS:000176938600005
PM 12118601
DA 2023-08-27
ER

PT J
AU Kondziolka, D
   Kano, H
   Harrison, GL
   Yang, HC
   Liew, DN
   Niranjan, A
   Brufsky, AM
   Flickinger, JC
   Lunsford, LD
AF Kondziolka, Douglas
   Kano, Hideyuki
   Harrison, Gillian L.
   Yang, Huai-che
   Liew, Donald N.
   Niranjan, Ajay
   Brufsky, Adam M.
   Flickinger, John C.
   Lunsford, L. Dade
TI Stereotactic radiosurgery as primary and salvage treatment for brain
   metastases from breast cancer Clinical article
SO JOURNAL OF NEUROSURGERY
LA English
DT Article
DE stereotactic radiosurgery; Gamma Knife; brain metastasis; breast cancer;
   morbidity
ID PARTITIONING ANALYSIS RPA; GAMMA-KNIFE SURGERY; ONCOLOGY GROUP RTOG;
   RADIATION-THERAPY; PROGNOSTIC-FACTORS; CEREBRAL METASTASES;
   NATURAL-HISTORY; CNS METASTASES; MANAGEMENT; RADIOTHERAPY
AB Object. To evaluate the role of stereotactic radiosurgery (SRS) in the management of brain metastases from breast cancer, the authors assessed clinical outcomes and prognostic factors for survival.
   Methods. The records from 350 consecutive female patients who underwent SRS for 1535 brain metastases from breast cancer were reviewed. The median patient age was 54 years (range 19-84 years), and the median number of tumors per patient was 2 (range 1-18 lesions). One hundred seventeen patients (33%) had a single metastasis to the brain, and 233 patients (67%) had multiple brain metastases. The median tumor volume was 0.7 cm(3) (range 0.01-48.9 cm(3)), and the median total tumor volume for each patient was 4.9 cm(3) (range 0.09-74.1 cm(3)).
   Results. Overall survival after SRS was 69%, 49%, and 26% at 6, 12, and 24 months, respectively, with a median survival of 11.2 months. Factors associated with a longer survival included controlled extracranial disease, a lower recursive partitioning analysis (RPA) class, a higher Karnofsky Performance Scale score, a smaller number of brain metastases, a smaller total tumor volume per patient, the presence of deep cerebral or brainstem metastases, and HER2/neu overexpression. Sustained local tumor control was achieved in 90% of the patients. Factors associated with longer progression-free survival included a better RPA class, fewer brain metastases, a smaller total tumor volume per patient, and a higher tumor margin dose. Symptomatic adverse radiation effects occurred in 6% of patients. Overall, the condition of 82% of patients improved or remained neurologically stable.
   Conclusions. Stereotactic radiosurgery was safe and effective in patients with brain metastases from breast cancer and should be considered for initial treatment. (DOI: 10.3171/2010.8.JNS10461)
C1 [Kondziolka, Douglas] Univ Pittsburgh, Dept Neurol Surg, UPMC Presbyterian, Pittsburgh, PA 15213 USA.
   [Kondziolka, Douglas; Flickinger, John C.; Lunsford, L. Dade] Univ Pittsburgh, Dept Radiat Oncol, Pittsburgh, PA 15213 USA.
   [Brufsky, Adam M.] Univ Pittsburgh, Dept Hematol Oncol, Pittsburgh, PA 15213 USA.
   [Kondziolka, Douglas; Kano, Hideyuki; Yang, Huai-che; Liew, Donald N.; Niranjan, Ajay; Flickinger, John C.; Lunsford, L. Dade] Ctr Image Guided Neurosurg, Pittsburgh, PA USA.
   [Kondziolka, Douglas; Brufsky, Adam M.; Lunsford, L. Dade] Univ Pittsburgh, Inst Canc, Pittsburgh, PA 15213 USA.
   [Harrison, Gillian L.; Flickinger, John C.] Univ Pittsburgh, Sch Med, Pittsburgh, PA 15213 USA.
   [Yang, Huai-che] Taipei Vet Gen Hosp, Dept Neurol Surg, Taipei, Taiwan.
C3 Pennsylvania Commonwealth System of Higher Education (PCSHE); University
   of Pittsburgh; UPMC Presbyterian; Pennsylvania Commonwealth System of
   Higher Education (PCSHE); University of Pittsburgh; Pennsylvania
   Commonwealth System of Higher Education (PCSHE); University of
   Pittsburgh; Pennsylvania Commonwealth System of Higher Education
   (PCSHE); University of Pittsburgh; Pennsylvania Commonwealth System of
   Higher Education (PCSHE); University of Pittsburgh; Taipei Veterans
   General Hospital
RP Kondziolka, D (通讯作者)，Univ Pittsburgh, Dept Neurol Surg, UPMC Presbyterian, Suite B-400,200 Lothrop St, Pittsburgh, PA 15213 USA.
EM kondziolkads@upmc.edu
RI Lunsford, L. Dade/AHI-7993-2022; Brufsky, Adam/AAE-7470-2020
OI Brufsky, Adam/0000-0001-8080-7960; Flickinger, John/0000-0001-6900-1384
FU Osaka Medical Research Foundation for Incurable Diseases
FX Drs. Kondziolka, Niranjan, and Lunsford are consultants for, and Dr.
   Lunsford is a stockholder in, AB Elekta. The work described herein was
   funded by a grant from the Osaka Medical Research Foundation for
   Incurable Diseases (H.K.).
CR Akyurek S, 2007, AM J CLIN ONCOL-CANC, V30, P310, DOI 10.1097/01.coc.0000258365.50975.f6
   Amendola BE, 2000, CANCER J, V6, P88
   Andrews DW, 2004, LANCET, V363, P1665, DOI 10.1016/S0140-6736(04)16250-8
   Aoyama H, 2006, JAMA-J AM MED ASSOC, V295, P2483, DOI 10.1001/jama.295.21.2483
   Barnholtz-Sloan JS, 2004, J CLIN ONCOL, V22, P2865, DOI 10.1200/JCO.2004.12.149
   Bartsch R, 2007, J NEURO-ONCOL, V85, P311, DOI 10.1007/s11060-007-9420-5
   BOOGERD W, 1993, J NEURO-ONCOL, V15, P165, DOI 10.1007/BF01053937
   Chang EL, 2009, LANCET ONCOL, V10, P1037, DOI 10.1016/S1470-2045(09)70263-3
   Combs SE, 2004, STRAHLENTHER ONKOL, V180, P590, DOI 10.1007/s00066-004-1299-x
   COX JD, 1995, INT J RADIAT ONCOL, V31, P1341, DOI 10.1016/0360-3016(95)00060-C
   Dawood S, 2008, ANN ONCOL, V19, P1242, DOI 10.1093/annonc/mdn036
   DiLuna ML, 2007, CANCER-AM CANCER SOC, V109, P135, DOI 10.1002/cncr.22367
   DISTEFANO A, 1979, CANCER, V44, P1913, DOI 10.1002/1097-0142(197911)44:5<1913::AID-CNCR2820440554>3.0.CO;2-D
   Firlik KS, 2000, ANN SURG ONCOL, V7, P333, DOI 10.1007/s10434-000-0333-1
   Fokstuen T, 2000, BREAST CANCER RES TR, V62, P211, DOI 10.1023/A:1006486423827
   Frazier JL, 2010, INT J RADIAT ONCOL, V76, P1486, DOI 10.1016/j.ijrobp.2009.03.028
   FULLER BG, 1992, INT J RADIAT ONCOL, V23, P413, DOI 10.1016/0360-3016(92)90762-7
   Gaspar L, 1997, INT J RADIAT ONCOL, V37, P745, DOI 10.1016/S0360-3016(96)00619-0
   Gaspar LE, 2000, INT J RADIAT ONCOL, V47, P1001, DOI 10.1016/S0360-3016(00)00547-2
   Goyal S, 2005, J NEUROSURG, V103, P218, DOI 10.3171/jns.2005.103.2.0218
   Jawahar A, 2005, SURG NEUROL, V64, P207, DOI 10.1016/j.surneu.2005.04.003
   Kased N, 2009, INT J RADIAT ONCOL, V75, P1132, DOI 10.1016/j.ijrobp.2008.12.031
   Lederman G, 2001, BREAST CANCER RES TR, V65, P145, DOI 10.1023/A:1006490200335
   Lin NU, 2004, J CLIN ONCOL, V22, P3608, DOI 10.1200/JCO.2004.01.175
   Mahmoud-Ahmed AS, 2002, INT J RADIAT ONCOL, V54, P810, DOI 10.1016/S0360-3016(02)02967-X
   Melisko ME, 2009, NAT CLIN PRACT ONCOL, V6, P25, DOI 10.1038/ncponc1243
   Muacevic A, 2004, CANCER-AM CANCER SOC, V100, P1705, DOI 10.1002/cncr.20167
   Patchell RA, 2003, TECHNOL CANCER RES T, V2, P111, DOI 10.1177/153303460300200206
   Pirzkall A, 1998, J CLIN ONCOL, V16, P3563, DOI 10.1200/JCO.1998.16.11.3563
   Schouten LJ, 2002, CANCER, V94, P2698, DOI 10.1002/cncr.10541
   Serizawa T, 2006, J NEUROSURG, V105, P86, DOI 10.3171/sup.2006.105.7.86
   Sneed PK, 1999, INT J RADIAT ONCOL, V43, P549, DOI 10.1016/S0360-3016(98)00447-7
   Sneed PK, 2002, INT J RADIAT ONCOL, V53, P519, DOI 10.1016/S0360-3016(02)02770-0
   Soffietti R, 2002, J NEUROL, V249, P1357, DOI 10.1007/s00415-002-0870-6
   TSUKADA Y, 1983, CANCER-AM CANCER SOC, V52, P2349, DOI 10.1002/1097-0142(19831215)52:12<2349::AID-CNCR2820521231>3.0.CO;2-B
NR 35
TC 90
Z9 99
U1 0
U2 9
PU AMER ASSOC NEUROLOGICAL SURGEONS
PI ROLLING MEADOWS
PA 5550 MEADOWBROOK DRIVE, ROLLING MEADOWS, IL 60008 USA
SN 0022-3085
EI 1933-0693
J9 J NEUROSURG
JI J. Neurosurg.
PD MAR
PY 2011
VL 114
IS 3
BP 792
EP 800
DI 10.3171/2010.8.JNS10461
PG 9
WC Clinical Neurology; Surgery
WE Science Citation Index Expanded (SCI-EXPANDED)
SC Neurosciences & Neurology; Surgery
GA 725WD
UT WOS:000287676700044
PM 20887087
DA 2023-08-27
ER

PT J
AU Madani, I
   Lomax, AJ
   Albertini, F
   Trnkova, P
   Weber, DC
AF Madani, Indira
   Lomax, Antony J.
   Albertini, Francesca
   Trnkova, Petra
   Weber, Damien C.
TI Dose-painting intensity-modulated proton therapy for intermediate- and
   high-risk meningioma
SO RADIATION ONCOLOGY
LA English
DT Article
DE Intensity-modulated proton beam-therapy; Dose painting; PET;
   Simultaneous integrated boost; Meningioma
ID TARGET VOLUME DEFINITION; RADIATION-THERAPY; GA-68-DOTATOC PET/CT; SKULL
   BASE; RADIOTHERAPY; EXPRESSION; GRADE; DELINEATION; STRATEGIES; DENSITY
AB Background: Newly diagnosed WHO grade II-III or any WHO grade recurrent meningioma exhibit an aggressive behavior and thus are considered as high- or intermediate risk tumors. Given the unsatisfactory rates of disease control and survival after primary or adjuvant radiation therapy, optimization of treatment strategies is needed. We investigated the potential of dose-painting intensity-modulated proton beam-therapy (IMPT) for intermediate- and high-risk meningioma.
   Material and methods: Imaging data from five patients undergoing proton beam-therapy were used. The dose-painting target was defined using [68]Ga-[1,4,7,10-tetraazacyclododecane tetraacetic acid]- d-Phe(1), Tyr(3)-octreotate ([68]Ga-DOTATATE)-positron emission tomography (PET) in target delineation. IMPT and photon intensity-modulated radiation therapy (IMRT) treatment plans were generated for each patient using an in-house developed treatment planning system (TPS) supporting spot-scanning technology and a commercial TPS, respectively. Doses of 66 Gy (2.2 Gy/fraction) and 54 Gy (1.8 Gy/fraction) were prescribed to the PET-based planning target volume (PTVPET) and the union of PET- and anatomical imaging-based PTV, respectively, in 30 fractions, using simultaneous integrated boost.
   Results: Dose coverage of the PTVs(PFT) was equally good or slightly better in IMPT plans: dose inhomogeneity was 10 +/- 3% in the IMPT plans vs. 13 +/- 1% in the IMRT plans (p = 0.33). The brain D-mean and brainstem D-50 were small in the IMPT plans: 26.5 +/- 1.5 Gy(RBE) and 0.002 +/- 0.0 Gy(RBE), respectively, vs. 29.5 +/- 1.5 Gy (p = 0.001) and 7.5 +/- 11.1 Gy (p = 0.02) for the IMRT plans, respectively. The doses delivered to the optic structures were also decreased with IMPT.
   Conclusions: Dose-painting IMPT is technically feasible using currently available planning tools and resulted in dose conformity of the dose-painted target comparable to IMRT with a significant reduction of radiation dose delivered to the brain, brainstem and optic apparatus. Dose escalation with IMPT may improve tumor control and decrease radiation-induced toxicity.
C1 [Madani, Indira; Lomax, Antony J.; Albertini, Francesca; Trnkova, Petra; Weber, Damien C.] Paul Scherrer Inst, Ctr Proton Therapy, Villigen, Switzerland.
   [Madani, Indira] Univ Ghent, B-9000 Ghent, Belgium.
   [Weber, Damien C.] Univ Zurich Hosp, Dept Radiat Oncol, CH-8091 Zurich, Switzerland.
C3 Swiss Federal Institutes of Technology Domain; Paul Scherrer Institute;
   Ghent University; University of Zurich; University Zurich Hospital
RP Madani, I (通讯作者)，Paul Scherrer Inst, Ctr Proton Therapy, Villigen, Switzerland.
EM indira.madani@ugent.be
OI Trnkova, Petra/0000-0002-0347-2981
FU Cancer Plan, Action 30; Federal Public Service of Health, Food Chain
   Safety and Environment, Belgium
FX The work was sponsored by the Cancer Plan, Action 30 and financed by the
   Federal Public Service of Health, Food Chain Safety and Environment,
   Belgium. We would like to thank RaySearch Laboratories AB, Stockholm,
   Sweden for providing access to the RayStation treatment planning system.
CR Afshar-Oromieh A, 2012, EUR J NUCL MED MOL I, V39, P1409, DOI 10.1007/s00259-012-2155-3
   Arena S, 2004, J NEURO-ONCOL, V66, P155, DOI 10.1023/B:NEON.0000013498.19981.55
   Barresi V, 2008, ONCOL REP, V20, P485, DOI 10.3892/or_00000032
   Barresi V, 2007, ACTA NEUROPATHOL, V114, P147, DOI 10.1007/s00401-007-0251-4
   Bentzen SM, 2005, LANCET ONCOL, V6, P112, DOI 10.1016/S1470-2045(05)01737-7
   Boskos C, 2009, INT J RADIAT ONCOL, V75, P399, DOI 10.1016/j.ijrobp.2008.10.053
   Chan AW, 2012, TECHNOL CANCER RES T, V11, P607, DOI 10.7785/tcrt.2012.500267
   Combs SE, 2013, ACTA ONCOL, V52, P514, DOI 10.3109/0284186X.2013.762996
   Coskun M, 2013, RADIAT ONCOL, V8, DOI 10.1186/1748-717X-8-23
   Dutour A, 1998, INT J CANCER, V76, P620, DOI 10.1002/(SICI)1097-0215(19980529)76:5<620::AID-IJC2>3.0.CO;2-S
   Gehler B, 2009, RADIAT ONCOL, V4, DOI 10.1186/1748-717X-4-56
   Graf R, 2013, INT J RADIAT ONCOL, V85, P68, DOI 10.1016/j.ijrobp.2012.03.021
   Henze M, 2005, J NUCL MED, V46, P763
   Henze M, 2001, J NUCL MED, V42, P1053
   Hug EB, 2000, J NEURO-ONCOL, V48, P151, DOI 10.1023/A:1006434124794
   KALLIO M, 1992, NEUROSURGERY, V31, P2, DOI 10.1227/00006123-199207000-00002
   Kollova A, 2007, J NEUROSURG, V107, P325, DOI 10.3171/JNS-07/08/0325
   Lehde A, 2013, THESIS BERN U APPL S
   Ling CC, 2000, INT J RADIAT ONCOL, V47, P551, DOI 10.1016/S0360-3016(00)00467-3
   Lomax A, 1999, PHYS MED BIOL, V44, P185, DOI 10.1088/0031-9155/44/1/014
   Louis DN, 2000, PATHOLOGY GENETICS T, P176
   Milker-Zabel S, 2007, INT J RADIAT ONCOL, V68, P858, DOI 10.1016/j.ijrobp.2006.12.073
   Milker-Zabel S, 2006, INT J RADIAT ONCOL, V65, P222, DOI 10.1016/j.ijrobp.2005.12.006
   MIRALBELL R, 1992, J NEURO-ONCOL, V13, P157, DOI 10.1007/BF00172765
   Mock U, 2014, RADIOTHER ONCOL, V111, P451, DOI 10.1016/j.radonc.2014.05.018
   Mohan R, 2000, INT J RADIAT ONCOL, V46, P619, DOI 10.1016/S0360-3016(99)00438-1
   PEDRONI E, 1995, MED PHYS, V22, P37, DOI 10.1118/1.597522
   Perry A, 1999, CANCER, V85, P2046, DOI 10.1002/(SICI)1097-0142(19990501)85:9<2046::AID-CNCR23>3.0.CO;2-M
   PETTI PL, 1992, MED PHYS, V19, P137, DOI 10.1118/1.596887
   Schaffner B, 1999, PHYS MED BIOL, V44, P27, DOI 10.1088/0031-9155/44/1/004
   SCHEIB S, 1992, RADIAT ENVIRON BIOPH, V31, P251, DOI 10.1007/BF01214833
   Stafford SL, 2001, NEUROSURGERY, V49, P1029, DOI 10.1097/00006123-200111000-00001
   Uy NW, 2002, INT J RADIAT ONCOL, V53, P1265, DOI 10.1016/S0360-3016(02)02823-7
   Vees H, 2009, EUR J NUCL MED MOL I, V36, P182, DOI 10.1007/s00259-008-0943-6
   Weber DC, 2012, INT J RADIAT ONCOL, V83, P865, DOI 10.1016/j.ijrobp.2011.08.027
   Weber DC, 2010, CURR OPIN NEUROL, V23, P563, DOI 10.1097/WCO.0b013e328340441e
   Zhu XR, 2014, RADIAT ONCOL, V9, DOI 10.1186/1748-717X-9-202
NR 37
TC 19
Z9 19
U1 0
U2 4
PU BMC
PI LONDON
PA CAMPUS, 4 CRINAN ST, LONDON N1 9XW, ENGLAND
EI 1748-717X
J9 RADIAT ONCOL
JI Radiat. Oncol.
PD MAR 30
PY 2015
VL 10
AR 72
DI 10.1186/s13014-015-0384-x
PG 7
WC Oncology; Radiology, Nuclear Medicine & Medical Imaging
WE Science Citation Index Expanded (SCI-EXPANDED)
SC Oncology; Radiology, Nuclear Medicine & Medical Imaging
GA CG2MX
UT WOS:000353109900001
PM 25890217
OA Green Published, Green Accepted, gold
DA 2023-08-27
ER

PT J
AU Gordon, K
   Gulidov, I
   Koryakin, S
   Smyk, D
   Makeenkova, T
   Gogolin, D
   Lepilina, O
   Golovanova, O
   Semenov, A
   Dujenko, S
   Medvedeva, K
   Mardynsky, Y
AF Gordon, Konstantin
   Gulidov, Igor
   Koryakin, Sergey
   Smyk, Daniil
   Makeenkova, Tatyana
   Gogolin, Danil
   Lepilina, Olga
   Golovanova, Olga
   Semenov, Alexey
   Dujenko, Sergey
   Medvedeva, Kira
   Mardynsky, Yuri
TI Proton therapy with a fixed beamline for skull-base chordomas and
   chondrosarcomas: outcomes and toxicity
SO RADIATION ONCOLOGY
LA English
DT Article
DE Proton therapy; Fixed beam; Chordoma; Chondrosarcoma; Pencil beam; IMPT
ID PHOTON; TUMORS; HEAD
AB Aim This study presents an analysis (efficacy and toxicity) of outcomes in patients with skull-base chordomas or chondrosarcomas treated with a fixed horizontal pencil proton beam. Background Chordomas (CAs) and chondrosarcomas (CSAs) are rare tumours that are usually located near the base of the skull and very close to the brain's most critical structures. Proton therapy (PT) is often considered the best radiation treatment for these diseases, but it is still a limited resource. Active scanning PT delivered via a fixed pencil beamline might be a promising option. Methods This is a single-centre experience describing the results of proton therapy for 31 patients with CA (n = 23) or CSA (n = 8) located near the base of the skull. Proton therapy was utilized by a fixed pencil beamline with a chair to position the patient between May 2016 and November 2020. Ten patients underwent resection (32.2%), 15 patients (48.4%) underwent R2 resection, and 6 patients had unresectable tumours (19.4%). In 4 cases, the tumours had been previously irradiated. The median PT dose was 70 GyRBE (relative biological efficacy, 1.1) [range, 60 to 74] with 2.0 GyRBE per fraction. The mean GTV volume was 25.6 cm(3) [range, 4.2-115.6]. Patient demographics, pathology, treatment parameters, and toxicity were collected and analysed. Radiation-induced reactions were assessed according to the Common Terminology Criteria for Adverse Events (CTCAE) v 4.0. Results The median follow-up time was 21 months [range, 4 to 52]. The median overall survival (OS) was 40 months. The 1- and 2-year OS was 100%, and the 3-year OS was 66.3%. Four patients died due to non-cancer-related reasons, 1 patient died due to tumour progression, and 1 patient died due to treatment-related injuries. The 1-year local control (LC) rate was 100%, the 2-year LC rate was 93.7%, and the 3-year LC rate was 85.3%. Two patients with CSA exhibited progression in the neck lymph nodes and lungs. All patients tolerated PT well without any treatment interruptions. We observed 2 cases of >= grade 3 toxicity, with 1 case of grade 3 myelitis and 1 case of grade 5 brainstem injury. Conclusion Treatment with a fixed proton beam shows promising disease control and an acceptable toxicity rate, even the difficult-to-treat subpopulation of patients with skull-base chordomas or chondrosarcomas requiring dose escalation.
C1 [Gordon, Konstantin; Gulidov, Igor; Smyk, Daniil; Makeenkova, Tatyana; Gogolin, Danil; Semenov, Alexey; Medvedeva, Kira; Mardynsky, Yuri] A Tsyb Med Radiol Res Ctr MRRC, Dept Proton Therapy, 4 Korolev St, Obninsk 249036, Russia.
   [Gordon, Konstantin] Peoples Friendship Univ Russia, Med Inst, Dept Histol Cytol & Embryol, Moscow, Russia.
   [Koryakin, Sergey; Lepilina, Olga; Golovanova, Olga; Dujenko, Sergey] A Tsyb Med Radiol Res Ctr, Dept Radiophys, Obninsk, Russia.
C3 Peoples Friendship University of Russia
RP Gordon, K (通讯作者)，A Tsyb Med Radiol Res Ctr MRRC, Dept Proton Therapy, 4 Korolev St, Obninsk 249036, Russia.; Gordon, K (通讯作者)，Peoples Friendship Univ Russia, Med Inst, Dept Histol Cytol & Embryol, Moscow, Russia.
EM dr_gordon@yahoo.com
RI Smyk, Daniil/ABD-8425-2021; Gordon, Konstanin/O-1778-2015
OI Smyk, Daniil/0000-0002-3557-662X; Gordon, Konstanin/0000-0002-3146-5615;
   Gulidov, Igor/0000-0002-2759-297X
CR Ares C, 2009, INT J RADIAT ONCOL, V75, P1111, DOI 10.1016/j.ijrobp.2008.12.055
   Balakin VE, 2018, KNE ENERGY, V3, P45, DOI [10.18502/ken.v3i2.1790, DOI 10.18502/KEN.V3I2.1790]
   Blanchard P, 2018, SEMIN RADIAT ONCOL, V28, P53, DOI 10.1016/j.semradonc.2017.08.004
   Deraniyagala RL, 2014, J NEUROL SURG PART B, V75, P53, DOI 10.1055/s-0033-1354579
   Devicienti S, 2010, J EXP CLIN CANC RES, V29, DOI 10.1186/1756-9966-29-47
   Doyen J, 2016, CANCER TREAT REV, V43, P104, DOI 10.1016/j.ctrv.2015.12.007
   Durante M, 2019, BRIT J CANCER, V120, P777, DOI 10.1038/s41416-018-0329-x
   Fabiano S, 2020, RADIOTHER ONCOL, V145, P81, DOI 10.1016/j.radonc.2019.12.013
   Feuvret L, 2016, INT J RADIAT ONCOL, V95, P312, DOI 10.1016/j.ijrobp.2015.12.016
   Fossati P, 2016, REP PRACT ONCOL RADI, V21, P336, DOI 10.1016/j.rpor.2016.03.007
   Goitein M, 2010, RADIOTHER ONCOL, V95, P23, DOI 10.1016/j.radonc.2009.06.012
   Gordon K, 2021, REP PRACT ONCOL RADI, V26, P203, DOI 10.5603/RPOR.a2021.0029
   Grosshans DR, 2014, INT J RADIAT ONCOL, V90, P540, DOI 10.1016/j.ijrobp.2014.07.005
   Gulidov I. A., 2016, Voprosy Onkologii (St. Petersburg), V62, P570
   Hall DC, 2017, INT J RADIAT ONCOL, V97, P1087, DOI 10.1016/j.ijrobp.2017.01.236
   Hug EB, 1999, J NEUROSURG, V91, P432, DOI 10.3171/jns.1999.91.3.0432
   KOEHLER A M, 1977, Medical Physics (Woodbury), V4, P297, DOI 10.1118/1.594317
   Kremenevski N, 2020, NEUROENDOCRINOLOGY, V110, P836, DOI 10.1159/000509386
   Munzenrider JE, 1999, STRAHLENTHER ONKOL, V175, P57, DOI 10.1007/BF03038890
   Noel G, 2005, ACTA ONCOL, V44, P700, DOI 10.1080/02841860500326257
   Palm RF, 2019, CANCER-AM CANCER SOC, V125, P642, DOI 10.1002/cncr.31958
   Parzen JS, 2021, CUREUS J MED SCIENCE, V13, DOI 10.7759/cureus.15278
   Scoccianti S, 2015, RADIOTHER ONCOL, V114, P230, DOI 10.1016/j.radonc.2015.01.016
   Sun JY, 2021, FRONT ONCOL, V11, DOI 10.3389/fonc.2021.694749
   Verburg JM, 2013, MED PHYS, V40, DOI 10.1118/1.4810942
   Vrionis FD., 2004, NEURO-ONCOLOGY, V6, P166, DOI [10.1215/S1152851703200065, DOI 10.1215/S1152851703200065]
   Yan SS, 2016, INT J RADIAT ONCOL, V95, P224, DOI 10.1016/j.ijrobp.2015.09.033
NR 27
TC 2
Z9 2
U1 0
U2 2
PU BMC
PI LONDON
PA CAMPUS, 4 CRINAN ST, LONDON N1 9XW, ENGLAND
EI 1748-717X
J9 RADIAT ONCOL
JI Radiat. Oncol.
PD DEC 20
PY 2021
VL 16
IS 1
AR 238
DI 10.1186/s13014-021-01961-9
PG 8
WC Oncology; Radiology, Nuclear Medicine & Medical Imaging
WE Science Citation Index Expanded (SCI-EXPANDED)
SC Oncology; Radiology, Nuclear Medicine & Medical Imaging
GA XQ9OJ
UT WOS:000731869800004
PM 34930352
OA Green Published, gold
DA 2023-08-27
ER

PT J
AU Nagata, K
   Nikaido, Y
   Yuasa, T
   Fujimoto, K
   Kim, YJ
   Inoue, M
AF Nagata, K
   Nikaido, Y
   Yuasa, T
   Fujimoto, K
   Kim, YJ
   Inoue, M
TI Germinoma causing wallerian degeneration - Case report and review of the
   literature
SO JOURNAL OF NEUROSURGERY
LA English
DT Article
DE germinoma; frontal lobe disorder; basal ganglion; atrophy; wallerian
   degeneration; magnetic resonance imaging
ID GERM-CELL TUMORS; BASAL GANGLIA; THALAMUS; MR; CT; ATROPHY
AB Germinomas occurring in the thalamus and basal ganglia sometimes cause atrophy of the cerebral hemisphere an the affected side. The authors present the ease of a 12-year-old girl with a germinoma that developed in the basal frontal lobe and cerebral basal ganglia. Magnetic resonance imaging showed atrophy not only of the cerebrum but also of the brainstem. A T-2-weighted image revealed an area of high intensity that proved to be wallerian degeneration extending from the corona radiata and internal capsule to the brainstem. The authors suggest that this pathological change may be involved in the development of the symptoms and hemiatrophy associated with germinomas in this region of the brain.
C1 Osaka Natl Hosp, Dept Neurosurg, Osaka, Japan.
C3 Osaka National Hospital
RP Nagata, K (通讯作者)，Nara Med Univ, Dept Neurosurg, 840 Shijyo Cho, Nara 634, Japan.
CR ANNO Y, 1990, NEURORADIOLOGY, V32, P529, DOI 10.1007/BF02426473
   FUJII M, 1983, J JPN SOC CLIN CYTOL, V22, P615
   HIGANO S, 1994, AM J NEURORADIOL, V15, P1435
   HOSHINO N, 1953, ARCH JPN CHIR, V22, P145
   KABASHIMA K, 1977, BRAIN NERVE, V29, P453
   KIKUCHI K, 1988, CT KENKYU, V10, P349
   KOBAYASHI H, 1990, Neurologia Medico-Chirurgica, V30, P123, DOI 10.2176/nmc.30.123
   KOBAYASHI T, 1981, J NEUROSURG, V55, P55, DOI 10.3171/jns.1981.55.1.0055
   KODAMA N, 1971, BRAIN NERVE (TOKYO), V23, P515
   KUHN MJ, 1989, RADIOLOGY, V172, P179, DOI 10.1148/radiology.172.1.2740501
   KUHN MJ, 1988, RADIOLOGY, V168, P199, DOI 10.1148/radiology.168.1.3380957
   KWAK R, 1978, J NEUROSURG, V48, P443, DOI 10.3171/jns.1978.48.3.0443
   KWAK R, 1974, J CLIN NEUROL, V14, P623
   KWAK R, 1975, J NEUROL SURG, V3, P731
   KWAK R, 1970, BRAIN NERVE, V22, P1439
   MABUCHI S, 1982, Neurological Surgery, V10, P977
   MAEHARA T, 1983, AM J NEURORADIOL, V4, P478
   MIYAGAMI M, 1988, Nihon University Journal of Medicine, V30, P385
   MOON WK, 1994, AM J ROENTGENOL, V162, P1413, DOI 10.2214/ajr.162.6.8192009
   MUTOH K, 1988, J COMPUT ASSIST TOMO, V12, P740, DOI 10.1097/00004728-198809010-00004
   Mutoh K, 1985, No To Hattatsu, V17, P453
   NAKAGAWA Y, 1973, BRAIN NERVE, V25, P69
   Nonaka T, 1987, Neurol Med Chir (Tokyo), V27, P1098, DOI 10.2176/nmc.27.1098
   NUMABE T, 1963, BRAIN NERVE, V15, P793
   ONO N, 1986, SURG NEUROL, V26, P24, DOI 10.1016/0090-3019(86)90059-5
   SANO K, 1983, J NEUROL MED CHIR, V23, P411
   SHINODA J, 1988, J NEUROSURG, V68, P710, DOI 10.3171/jns.1988.68.5.0710
   SHIRABE T, 1985, Kawasaki Medical Journal, V11, P159
   SHOKRY A, 1985, J NEUROSURG, V62, P826, DOI 10.3171/jns.1985.62.6.0826
   SOEJIMA T, 1987, NEURORADIOLOGY, V29, P366, DOI 10.1007/BF00348916
   SUZUKI J, 1961, BRAIN NERVE, V13, P615
   TAMAKI N, 1990, CHILD NERV SYST, V6, P3, DOI 10.1007/BF00262257
   TANAKA R, 1979, SURG NEUROL, V12, P239
   TOYAMA I, 1983, SHINKEI NAIKA, V19, P63
   UEKI K, 1980, Neurologia Medico-Chirurgica, V20, P1, DOI 10.2176/nmc.20.1
   Uzuki J, 1968, No To Shinkei, V20, P169
   Yamada H, 1980, No To Shinkei, V32, P387
NR 37
TC 26
Z9 34
U1 0
U2 1
PU AMER ASSOC NEUROLOGICAL SURGEONS
PI CHARLOTTESVILLE
PA UNIV VIRGINIA, 1224 WEST MAIN ST, STE 450, CHARLOTTESVILLE, VA 22903 USA
SN 0022-3085
J9 J NEUROSURG
JI J. Neurosurg.
PD JAN
PY 1998
VL 88
IS 1
BP 126
EP 128
DI 10.3171/jns.1998.88.1.0126
PG 3
WC Clinical Neurology; Surgery
WE Science Citation Index Expanded (SCI-EXPANDED)
SC Neurosciences & Neurology; Surgery
GA YN287
UT WOS:000071151800019
PM 9420084
DA 2023-08-27
ER

EF
```
